## Supplemental File S1 for "An updated molecular diagnostic for surveillance of *tetM* in *Neisseria gonorrhoeae*" (part 3 of 5)

```
AGTGGAATGCAGTATGAGAGCTCGGTTTCTCTTGGATACTTAAATCAATCATTTCAAAAT
GCAGTTATGGAAGGGATACGCTATGGTTGCGAACAAGGATTATATGGTTGGAATGTGACG
GACTGTAAAATCTGTTTTAAGTATGGCTTATACTATAGCCCTGTTAGTACCCCAGCAGAT
TTTCGGATGCTTGCTCCTATTGTATTGGAACAAGTCTTAAAAAAAGCTGGAACAGAATTG
TTAGAGCCATATCTTAGTTTTAAAATTTATGCGCCACAGGAATATCTTTCACGAGCATAC
ACCGATGCTCCTAAATATTGTGCGAACATCGTAGACACTCAATTGAAAAATAATGAGGTC
ATTCTTAGTGGAGAAATCCCTGCTCGGTGTATTCAAGAATATCGTAGTGATTTAACTTTC
TTTACAAATGGACGTAGTGTTTGTTTAACAGAGTTAAAAGGGTACCATGTTACTACCGGT
GAACCTGTTTGCCAGCCCCGTCGTCCAAATAGTCGGATAGATAAAGTACGATATATGTTC
AATAAAATAACTTAG
>115944|GCWGS-11561|Neisseria_gonorrhoeae|32|Neisseria_gonorrhoeae:1-1935
ATGGAGGAAAATCACATGAAAATTATTAATATTGGAGTTTTAGCTCATGTTGATGCAGGA
AAAACTACCTTAACAGAAAGCTTATTATATAACAGTGGAGCGATTACAGAATTAGGAAGC
GTGGACAAAGGTACAACGAGGACGGATAATACGCTTTTAGAACGTCAGAGAGGAATTACA
ATTCAGACAGGAATAACCTCTTTTCAGTGGGAAAATACGAAGGTGAACATCATAGACACG
CCAGGACATATGGATTTCTTAGCAGAAGTATATCGTTCATTATCAGTTTTAGATGGGGCA
ATTCTACTGATTTCTGCAAAAGATGGCGTACAAGCACAAACTCGTATATTATTTCATGCA
CTTAGGAAAATGGGGATTCCCACAATCTTTTTTATCAATAAGATTGACCAAAATGGAATT
GATTTATCAACGGTTTATCAGGATATTAAAGAGAAACTTTCTGCCGAAATTGTAATCAAA
CAGAAGGTAGAACTGTATCCTAATATGTGTGTGACGAACTTTACCGAATCTGAACAATGG
GATACGGTAATAGAGGGAAACGATGACCTTTTAGAGAAATATATGTCCGGTAAATCATTA
GAAGCATTGGAACTCGAACAAGAGGAAAGCATAAGATTTCAGAATTGTTCTCTGTTCCCT
CTTTATCATGGAAGTGCAAAAAGTAATATAGGGATTGATAACCTTATAGAAGTTATTACT
AATAAATTTTATTCATCAACACATCGAGGTCCGTCTGAACTTTGCGGAAAAGTTTTCAAA
ATTGAGTATTCGGAAAAAAGACAGCGTCTTGCATATATACGTCTTTATAGTGGCGTACTG
CATTTGCGAGATTCGGTTAGAATATCGGAAAAGGAAAAAATAAAAATTACAGAAATGTAT
ACTTCAATAAATGGTGAATTATGTAAAATTGATAAGGCTTATTCCGGGGAAATTGTTATT
TTGCAGAATGAGTTTTTGAAGTTAAATAGTGTTCTTGGAGATACAAAGCTATTGCCACAG
AGAAAAAAGATTGAAAATCCGCACCCTCTACTACAAACAACTGTTGAACCGAGTAAACCT
GAACAGAGAGAAATGTTGCTTGATGCCCTTTTGGAAATCTCAGATAGTGATCCGCTTCTA
CGATATTACGTGGATTCTACGACACATGAAATTATACTTTCTTTCTTAGGGAAAGTACAA
ATGGAAGTGATTAGTGCACTGTTGCAAGAAAAGTATCATGTGGAGATAGAACTAAAAGAG
CCTACAGTCATTTATATGGAGAGACCGTTAAAAAATGCAGAATATACCATTCACATCGAA
GTGCCGCCAAATCCTTTCTGGGCTTCCATTGGTTTATCTGTATCACCGCTTCCGTTGGGA
AGTGGAATGCAGTATGAGAGCTCGGTTTCTCTTGGATACTTAAATCAATCATTTCAAAAT
GCAGTTATGGAAGGGATACGCTATGGTTGCGAACAAGGATTATATGGTTGGAATGTGACG
GACTGTAAAATCTGTTTTAAGTATGGCTTATACTATAGCCCTGTTAGTACCCCAGCAGAT
TTTCGGATGCTTGCTCCTATTGTATTGGAACAAGTCTTAAAAAAAGCTGGAACAGAATTG
TTAGAGCCATATCTTAGTTTTAAAATTTATGCGCCACAGGAATATCTTTCACGAGCATAC
ACCGATGCTCCTAAATATTGTGCGAACATCGTAGACACTCAATTGAAAAATAATGAGGTC
ATTCTTAGTGGAGAAATCCCTGCTCGGTGTATTCAAGAATATCGTAGTGATTTAACTTTC
TTTACAAATGGACGTAGTGTTTGTTTAACAGAGTTAAAAGGGTACCATGTTACTACCGGT
GAACCTGTTTGCCAGCCCCGTCGTCCAAATAGTCGGATAGATAAAGTACGATATATGTTC
AATAAAATAACTTAG
>116038|GCWGS-7320|Neisseria_gonorrhoeae|32|Neisseria_gonorrhoeae:1-1935
ATGGAGGAAAATCACATGAAAATTATTAATATTGGAGTTTTAGCTCATGTTGATGCAGGA
AAAACTACCTTAACAGAAAGCTTATTATATAACAGTGGAGCGATTACAGAATTAGGAAGC
GTGGACAAAGGTACAACGAGGACGGATAATACGCTTTTAGAACGTCAGAGAGGAATTACA
ATTCAGACAGGAATAACCTCTTTTCAGTGGGAAAATACGAAGGTGAACATCATAGACACG
CCAGGACATATGGATTTCTTAGCAGAAGTATATCGTTCATTATCAGTTTTAGATGGGGCA
ATTCTACTGATTTCTGCAAAAGATGGCGTACAAGCACAAACTCGTATATTATTTCATGCA
CTTAGGAAAATGGGGATTCCCACAATCTTTTTTATCAATAAGATTGACCAAAATGGAATT
GATTTATCAACGGTTTATCAGGATATTAAAGAGAAACTTTCTGCCGAAATTGTAATCAAA
CAGAAGGTAGAACTGTATCCTAATATGTGTGTGACGAACTTTACCGAATCTGAACAATGG
GATACGGTAATAGAGGGAAACGATGACCTTTTAGAGAAATATATGTCCGGTAAATCATTA
GAAGCATTGGAACTCGAACAAGAGGAAAGCATAAGATTTCAGAATTGTTCTCTGTTCCCT
CTTTATCATGGAAGTGCAAAAAGTAATATAGGGATTGATAACCTTATAGAAGTTATTACT
AATAAATTTTATTCATCAACACATCGAGGTCCGTCTGAACTTTGCGGAAAAGTTTTCAAA
ATTGAGTATTCGGAAAAAAGACAGCGTCTTGCATATATACGTCTTTATAGTGGCGTACTG
CATTTGCGAGATTCGGTTAGAATATCGGAAAAGGAAAAAATAAAAATTACAGAAATGTAT
ACTTCAATAAATGGTGAATTATGTAAAATTGATAAGGCTTATTCCGGGGAAATTGTTATT
TTGCAGAATGAGTTTTTGAAGTTAAATAGTGTTCTTGGAGATACAAAGCTATTGCCACAG
AGAAAAAAGATTGAAAATCCGCACCCTCTACTACAAACAACTGTTGAACCGAGTAAACCT
GAACAGAGAGAAATGTTGCTTGATGCCCTTTTGGAAATCTCAGATAGTGATCCGCTTCTA
CGATATTACGTGGATTCTACGACACATGAAATTATACTTTCTTTCTTAGGGAAAGTACAA
ATGGAAGTGATTAGTGCACTGTTGCAAGAAAAGTATCATGTGGAGATAGAACTAAAAGAG
CCTACAGTCATTTATATGGAGAGACCGTTAAAAAATGCAGAATATACCATTCACATCGAA
GTGCCGCCAAATCCTTTCTGGGCTTCCATTGGTTTATCTGTATCACCGCTTCCGTTGGGA
AGTGGAATGCAGTATGAGAGCTCGGTTTCTCTTGGATACTTAAATCAATCATTTCAAAAT
GCAGTTATGGAAGGGATACGCTATGGTTGCGAACAAGGATTATATGGTTGGAATGTGACG
GACTGTAAAATCTGTTTTAAGTATGGCTTATACTATAGCCCTGTTAGTACCCCAGCAGAT
TTTCGGATGCTTGCTCCTATTGTATTGGAACAAGTCTTAAAAAAAGCTGGAACAGAATTG
TTAGAGCCATATCTTAGTTTTAAAATTTATGCGCCACAGGAATATCTTTCACGAGCATAC
ACCGATGCTCCTAAATATTGTGCGAACATCGTAGACACTCAATTGAAAAATAATGAGGTC
ATTCTTAGTGGAGAAATCCCTGCTCGGTGTATTCAAGAATATCGTAGTGATTTAACTTTC
TTTACAAATGGACGTAGTGTTTGTTTAACAGAGTTAAAAGGGTACCATGTTACTACCGGT
GAACCTGTTTGCCAGCCCCGTCGTCCAAATAGTCGGATAGATAAAGTACGATATATGTTC
AATAAAATAACTTAG
>116042|GCWGS-7442|Neisseria_gonorrhoeae|32|Neisseria_gonorrhoeae:1-1935
ATGGAGGAAAATCACATGAAAATTATTAATATTGGAGTTTTAGCTCATGTTGATGCAGGA
AAAACTACCTTAACAGAAAGCTTATTATATAACAGTGGAGCGATTACAGAATTAGGAAGC
GTGGACAAAGGTACAACGAGGACGGATAATACGCTTTTAGAACGTCAGAGAGGAATTACA
ATTCAGACAGGAATAACCTCTTTTCAGTGGGAAAATACGAAGGTGAACATCATAGACACG
CCAGGACATATGGATTTCTTAGCAGAAGTATATCGTTCATTATCAGTTTTAGATGGGGCA
ATTCTACTGATTTCTGCAAAAGATGGCGTACAAGCACAAACTCGTATATTATTTCATGCA
CTTAGGAAAATGGGGATTCCCACAATCTTTTTTATCAATAAGATTGACCAAAATGGAATT
GATTTATCAACGGTTTATCAGGATATTAAAGAGAAACTTTCTGCCGAAATTGTAATCAAA
CAGAAGGTAGAACTGTATCCTAATATGTGTGTGACGAACTTTACCGAATCTGAACAATGG
GATACGGTAATAGAGGGAAACGATGACCTTTTAGAGAAATATATGTCCGGTAAATCATTA
GAAGCATTGGAACTCGAACAAGAGGAAAGCATAAGATTTCAGAATTGTTCTCTGTTCCCT
CTTTATCATGGAAGTGCAAAAAGTAATATAGGGATTGATAACCTTATAGAAGTTATTACT
AATAAATTTTATTCATCAACACATCGAGGTCCGTCTGAACTTTGCGGAAAAGTTTTCAAA
ATTGAGTATTCGGAAAAAAGACAGCGTCTTGCATATATACGTCTTTATAGTGGCGTACTG
CATTTGCGAGATTCGGTTAGAATATCGGAAAAGGAAAAAATAAAAATTACAGAAATGTAT
ACTTCAATAAATGGTGAATTATGTAAAATTGATAAGGCTTATTCCGGGGAAATTGTTATT
TTGCAGAATGAGTTTTTGAAGTTAAATAGTGTTCTTGGAGATACAAAGCTATTGCCACAG
AGAAAAAAGATTGAAAATCCGCACCCTCTACTACAAACAACTGTTGAACCGAGTAAACCT
GAACAGAGAGAAATGTTGCTTGATGCCCTTTTGGAAATCTCAGATAGTGATCCGCTTCTA
CGATATTACGTGGATTCTACGACACATGAAATTATACTTTCTTTCTTAGGGAAAGTACAA
ATGGAAGTGATTAGTGCACTGTTGCAAGAAAAGTATCATGTGGAGATAGAACTAAAAGAG
CCTACAGTCATTTATATGGAGAGACCGTTAAAAAATGCAGAATATACCATTCACATCGAA
GTGCCGCCAAATCCTTTCTGGGCTTCCATTGGTTTATCTGTATCACCGCTTCCGTTGGGA
AGTGGAATGCAGTATGAGAGCTCGGTTTCTCTTGGATACTTAAATCAATCATTTCAAAAT
GCAGTTATGGAAGGGATACGCTATGGTTGCGAACAAGGATTATATGGTTGGAATGTGACG
GACTGTAAAATCTGTTTTAAGTATGGCTTATACTATAGCCCTGTTAGTACCCCAGCAGAT
TTTCGGATGCTTGCTCCTATTGTATTGGAACAAGTCTTAAAAAAAGCTGGAACAGAATTG
TTAGAGCCATATCTTAGTTTTAAAATTTATGCGCCACAGGAATATCTTTCACGAGCATAC
ACCGATGCTCCTAAATATTGTGCGAACATCGTAGACACTCAATTGAAAAATAATGAGGTC
ATTCTTAGTGGAGAAATCCCTGCTCGGTGTATTCAAGAATATCGTAGTGATTTAACTTTC
TTTACAAATGGACGTAGTGTTTGTTTAACAGAGTTAAAAGGGTACCATGTTACTACCGGT
GAACCTGTTTGCCAGCCCCGTCGTCCAAATAGTCGGATAGATAAAGTACGATATATGTTC
AATAAAATAACTTAG
>116115|GCWGS-9036|Neisseria_gonorrhoeae|32|Neisseria_gonorrhoeae:1-1935
ATGGAGGAAAATCACATGAAAATTATTAATATTGGAGTTTTAGCTCATGTTGATGCAGGA
AAAACTACCTTAACAGAAAGCTTATTATATAACAGTGGAGCGATTACAGAATTAGGAAGC
GTGGACAAAGGTACAACGAGGACGGATAATACGCTTTTAGAACGTCAGAGAGGAATTACA
ATTCAGACAGGAATAACCTCTTTTCAGTGGGAAAATACGAAGGTGAACATCATAGACACG
CCAGGACATATGGATTTCTTAGCAGAAGTATATCGTTCATTATCAGTTTTAGATGGGGCA
ATTCTACTGATTTCTGCAAAAGATGGCGTACAAGCACAAACTCGTATATTATTTCATGCA
CTTAGGAAAATGGGGATTCCCACAATCTTTTTTATCAATAAGATTGACCAAAATGGAATT
GATTTATCAACGGTTTATCAGGATATTAAAGAGAAACTTTCTGCCGAAATTGTAATCAAA
CAGAAGGTAGAACTGTATCCTAATATGTGTGTGACGAACTTTACCGAATCTGAACAATGG
GATACGGTAATAGAGGGAAACGATGACCTTTTAGAGAAATATATGTCCGGTAAATCATTA
GAAGCATTGGAACTCGAACAAGAGGAAAGCATAAGATTTCAGAATTGTTCTCTGTTCCCT
CTTTATCATGGAAGTGCAAAAAGTAATATAGGGATTGATAACCTTATAGAAGTTATTACT
AATAAATTTTATTCATCAACACATCGAGGTCCGTCTGAACTTTGCGGAAAAGTTTTCAAA
ATTGAGTATTCGGAAAAAAGACAGCGTCTTGCATATATACGTCTTTATAGTGGCGTACTG
CATTTGCGAGATTCGGTTAGAATATCGGAAAAGGAAAAAATAAAAATTACAGAAATGTAT
ACTTCAATAAATGGTGAATTATGTAAAATTGATAAGGCTTATTCCGGGGAAATTGTTATT
TTGCAGAATGAGTTTTTGAAGTTAAATAGTGTTCTTGGAGATACAAAGCTATTGCCACAG
AGAAAAAAGATTGAAAATCCGCACCCTCTACTACAAACAACTGTTGAACCGAGTAAACCT
GAACAGAGAGAAATGTTGCTTGATGCCCTTTTGGAAATCTCAGATAGTGATCCGCTTCTA
CGATATTACGTGGATTCTACGACACATGAAATTATACTTTCTTTCTTAGGGAAAGTACAA
ATGGAAGTGATTAGTGCACTGTTGCAAGAAAAGTATCATGTGGAGATAGAACTAAAAGAG
CCTACAGTCATTTATATGGAGAGACCGTTAAAAAATGCAGAATATACCATTCACATCGAA
GTGCCGCCAAATCCTTTCTGGGCTTCCATTGGTTTATCTGTATCACCGCTTCCGTTGGGA
AGTGGAATGCAGTATGAGAGCTCGGTTTCTCTTGGATACTTAAATCAATCATTTCAAAAT
GCAGTTATGGAAGGGATACGCTATGGTTGCGAACAAGGATTATATGGTTGGAATGTGACG
GACTGTAAAATCTGTTTTAAGTATGGCTTATACTATAGCCCTGTTAGTACCCCAGCAGAT
TTTCGGATGCTTGCTCCTATTGTATTGGAACAAGTCTTAAAAAAAGCTGGAACAGAATTG
TTAGAGCCATATCTTAGTTTTAAAATTTATGCGCCACAGGAATATCTTTCACGAGCATAC
ACCGATGCTCCTAAATATTGTGCGAACATCGTAGACACTCAATTGAAAAATAATGAGGTC
ATTCTTAGTGGAGAAATCCCTGCTCGGTGTATTCAAGAATATCGTAGTGATTTAACTTTC
TTTACAAATGGACGTAGTGTTTGTTTAACAGAGTTAAAAGGGTACCATGTTACTACCGGT
GAACCTGTTTGCCAGCCCCGTCGTCCAAATAGTCGGATAGATAAAGTACGATATATGTTC
AATAAAATAACTTAG
>116139|GCWGS-9324|Neisseria_gonorrhoeae|32|Neisseria_gonorrhoeae:1-1935
ATGGAGGAAAATCACATGAAAATTATTAATATTGGAGTTTTAGCTCATGTTGATGCAGGA
AAAACTACCTTAACAGAAAGCTTATTATATAACAGTGGAGCGATTACAGAATTAGGAAGC
GTGGACAAAGGTACAACGAGGACGGATAATACGCTTTTAGAACGTCAGAGAGGAATTACA
ATTCAGACAGGAATAACCTCTTTTCAGTGGGAAAATACGAAGGTGAACATCATAGACACG
CCAGGACATATGGATTTCTTAGCAGAAGTATATCGTTCATTATCAGTTTTAGATGGGGCA
ATTCTACTGATTTCTGCAAAAGATGGCGTACAAGCACAAACTCGTATATTATTTCATGCA
CTTAGGAAAATGGGGATTCCCACAATCTTTTTTATCAATAAGATTGACCAAAATGGAATT
GATTTATCAACGGTTTATCAGGATATTAAAGAGAAACTTTCTGCCGAAATTGTAATCAAA
CAGAAGGTAGAACTGTATCCTAATATGTGTGTGACGAACTTTACCGAATCTGAACAATGG
GATACGGTAATAGAGGGAAACGATGACCTTTTAGAGAAATATATGTCCGGTAAATCATTA
GAAGCATTGGAACTCGAACAAGAGGAAAGCATAAGATTTCAGAATTGTTCTCTGTTCCCT
CTTTATCATGGAAGTGCAAAAAGTAATATAGGGATTGATAACCTTATAGAAGTTATTACT
AATAAATTTTATTCATCAACACATCGAGGTCCGTCTGAACTTTGCGGAAAAGTTTTCAAA
ATTGAGTATTCGGAAAAAAGACAGCGTCTTGCATATATACGTCTTTATAGTGGCGTACTG
CATTTGCGAGATTCGGTTAGAATATCGGAAAAGGAAAAAATAAAAATTACAGAAATGTAT
ACTTCAATAAATGGTGAATTATGTAAAATTGATAAGGCTTATTCCGGGGAAATTGTTATT
TTGCAGAATGAGTTTTTGAAGTTAAATAGTGTTCTTGGAGATACAAAGCTATTGCCACAG
AGAAAAAAGATTGAAAATCCGCACCCTCTACTACAAACAACTGTTGAACCGAGTAAACCT
GAACAGAGAGAAATGTTGCTTGATGCCCTTTTGGAAATCTCAGATAGTGATCCGCTTCTA
CGATATTACGTGGATTCTACGACACATGAAATTATACTTTCTTTCTTAGGGAAAGTACAA
ATGGAAGTGATTAGTGCACTGTTGCAAGAAAAGTATCATGTGGAGATAGAACTAAAAGAG
CCTACAGTCATTTATATGGAGAGACCGTTAAAAAATGCAGAATATACCATTCACATCGAA
GTGCCGCCAAATCCTTTCTGGGCTTCCATTGGTTTATCTGTATCACCGCTTCCGTTGGGA
AGTGGAATGCAGTATGAGAGCTCGGTTTCTCTTGGATACTTAAATCAATCATTTCAAAAT
GCAGTTATGGAAGGGATACGCTATGGTTGCGAACAAGGATTATATGGTTGGAATGTGACG
GACTGTAAAATCTGTTTTAAGTATGGCTTATACTATAGCCCTGTTAGTACCCCAGCAGAT
TTTCGGATGCTTGCTCCTATTGTATTGGAACAAGTCTTAAAAAAAGCTGGAACAGAATTG
TTAGAGCCATATCTTAGTTTTAAAATTTATGCGCCACAGGAATATCTTTCACGAGCATAC
ACCGATGCTCCTAAATATTGTGCGAACATCGTAGACACTCAATTGAAAAATAATGAGGTC
ATTCTTAGTGGAGAAATCCCTGCTCGGTGTATTCAAGAATATCGTAGTGATTTAACTTTC
TTTACAAATGGACGTAGTGTTTGTTTAACAGAGTTAAAAGGGTACCATGTTACTACCGGT
GAACCTGTTTGCCAGCCCCGTCGTCCAAATAGTCGGATAGATAAAGTACGATATATGTTC
AATAAAATAACTTAG
>116313|265_18|Neisseria_gonorrhoeae||Neisseria_gonorrhoeae:1-1935
ATGGAGGAAAATCACATGAAAATTATTAATATTGGAGTTTTAGCTCATGTTGATGCAGGA
AAAACTACCTTAACAGAAAGCTTATTATATAACAGTGGAGCGATTACAGAATTAGGAAGC
GTGGACAAAGGTACAACGAGGACGGATAATACGCTTTTAGAACGTCAGAGAGGAATTACA
ATTCAGACAGGAATAACCTCTTTTCAGTGGGAAAATACGAAGGTGAACATCATAGACACG
CCAGGACATATGGATTTCTTAGCAGAAGTATATCGTTCATTATCAGTTTTAGATGGGGCA
ATTCTACTGATTTCTGCAAAAGATGGCGTACAAGCACAAACTCGTATATTATTTCATGCA
CTTAGGAAAATGGGGATTCCCACAATCTTTTTTATCAATAAGATTGACCAAAATGGAATT
GATTTATCAACGGTTTATCAGGATATTAAAGAGAAACTTTCTGCCGAAATTGTAATCAAA
CAGAAGGTAGAACTGTATCCTAATATGTGTGTGACGAACTTTACCGAATCTGAACAATGG
GATACGGTAATAGAGGGAAACGATGACCTTTTAGAGAAATATATGTCCGGTAAATCATTA
GAAGCATTGGAACTCGAACAAGAGGAAAGCATAAGATTTCAGAATTGTTCTCTGTTCCCT
CTTTATCATGGAAGTGCAAAAAGTAATATAGGGATTGATAACCTTATAGAAGTTATTACT
AATAAATTTTATTCATCAACACATCGAGGTCCGTCTGAACTTTGCGGAAAAGTTTTCAAA
ATTGAGTATTCGGAAAAAAGACAGCGTCTTGCATATATACGTCTTTATAGTGGCGTACTG
CATTTGCGAGATTCGGTTAGAATATCGGAAAAGGAAAAAATAAAAATTACAGAAATGTAT
ACTTCAATAAATGGTGAATTATGTAAAATTGATAAGGCTTATTCCGGGGAAATTGTTATT
TTGCAGAATGAGTTTTTGAAGTTAAATAGTGTTCTTGGAGATACAAAGCTATTGCCACAG
AGAAAAAAGATTGAAAATCCGCACCCTCTACTACAAACAACTGTTGAACCGAGTAAACCT
GAACAGAGAGAAATGTTGCTTGATGCCCTTTTGGAAATCTCAGATAGTGATCCGCTTCTA
CGATATTACGTGGATTCTACGACACATGAAATTATACTTTCTTTCTTAGGGAAAGTACAA
ATGGAAGTGATTAGTGCACTGTTGCAAGAAAAGTATCATGTGGAGATAGAACTAAAAGAG
CCTACAGTCATTTATATGGAGAGACCGTTAAAAAATGCAGAATATACCATTCACATCGAA
GTGCCGCCAAATCCTTTCTGGGCTTCCATTGGTTTATCTGTATCACCGCTTCCGTTGGGA
AGTGGAATGCAGTATGAGAGCTCGGTTTCTCTTGGATACTTAAATCAATCATTTCAAAAT
GCAGTTATGGAAGGGATACGCTATGGTTGCGAACAAGGATTATATGGTTGGAATGTGACG
GACTGTAAAATCTGTTTTAAGTATGGCTTATACTATAGCCCTGTTAGTACCCCAGCAGAT
TTTCGGATGCTTGCTCCTATTGTATTGGAACAAGTCTTAAAAAAAGCTGGAACAGAATTG
TTAGAGCCATATCTTAGTTTTAAAATTTATGCGCCACAGGAATATCTTTCACGAGCATAC
ACCGATGCTCCTAAATATTGTGCGAACATCGTAGACACTCAATTGAAAAATAATGAGGTC
ATTCTTAGTGGAGAAATCCCTGCTCGGTGTATTCAAGAATATCGTAGTGATTTAACTTTC
TTTACAAATGGACGTAGTGTTTGTTTAACAGAGTTAAAAGGGTACCATGTTACTACCGGT
GAACCTGTTTGCCAGCCCCGTCGTCCAAATAGTCGGATAGATAAAGTACGATATATGTTC
AATAAAATAACTTAG
>116403|18AR1288|Neisseria_gonorrhoeae|32|Neisseria_gonorrhoeae:1-1935
ATGGAGGAAAATCACATGAAAATTATTAATATTGGAGTTTTAGCTCATGTTGATGCAGGA
AAAACTACCTTAACAGAAAGCTTATTATATAACAGTGGAGCGATTACAGAATTAGGAAGC
GTGGACAAAGGTACAACGAGGACGGATAATACGCTTTTAGAACGTCAGAGAGGAATTACA
ATTCAGACAGGAATAACCTCTTTTCAGTGGGAAAATACGAAGGTGAACATCATAGACACG
CCAGGACATATGGATTTCTTAGCAGAAGTATATCGTTCATTATCAGTTTTAGATGGGGCA
ATTCTACTGATTTCTGCAAAAGATGGCGTACAAGCACAAACTCGTATATTATTTCATGCA
CTTAGGAAAATGGGGATTCCCACAATCTTTTTTATCAATAAGATTGACCAAAATGGAATT
GATTTATCAACGGTTTATCAGGATATTAAAGAGAAACTTTCTGCCGAAATTGTAATCAAA
CAGAAGGTAGAACTGTATCCTAATATGTGTGTGACGAACTTTACCGAATCTGAACAATGG
GATACGGTAATAGAGGGAAACGATGACCTTTTAGAGAAATATATGTCCGGTAAATCATTA
GAAGCATTGGAACTCGAACAAGAGGAAAGCATAAGATTTCAGAATTGTTCTCTGTTCCCT
CTTTATCATGGAAGTGCAAAAAGTAATATAGGGATTGATAACCTTATAGAAGTTATTACT
AATAAATTTTATTCATCAACACATCGAGGTCCGTCTGAACTTTGCGGAAAAGTTTTCAAA
ATTGAGTATTCGGAAAAAAGACAGCGTCTTGCATATATACGTCTTTATAGTGGCGTACTG
CATTTGCGAGATTCGGTTAGAATATCGGAAAAGGAAAAAATAAAAATTACAGAAATGTAT
ACTTCAATAAATGGTGAATTATGTAAAATTGATAAGGCTTATTCCGGGGAAATTGTTATT
TTGCAGAATGAGTTTTTGAAGTTAAATAGTGTTCTTGGAGATACAAAGCTATTGCCACAG
AGAAAAAAGATTGAAAATCCGCACCCTCTACTACAAACAACTGTTGAACCGAGTAAACCT
GAACAGAGAGAAATGTTGCTTGATGCCCTTTTGGAAATCTCAGATAGTGATCCGCTTCTA
CGATATTACGTGGATTCTACGACACATGAAATTATACTTTCTTTCTTAGGGAAAGTACAA
ATGGAAGTGATTAGTGCACTGTTGCAAGAAAAGTATCATGTGGAGATAGAACTAAAAGAG
CCTACAGTCATTTATATGGAGAGACCGTTAAAAAATGCAGAATATACCATTCACATCGAA
GTGCCGCCAAATCCTTTCTGGGCTTCCATTGGTTTATCTGTATCACCGCTTCCGTTGGGA
AGTGGAATGCAGTATGAGAGCTCGGTTTCTCTTGGATACTTAAATCAATCATTTCAAAAT
GCAGTTATGGAAGGGATACGCTATGGTTGCGAACAAGGATTATATGGTTGGAATGTGACG
GACTGTAAAATCTGTTTTAAGTATGGCTTATACTATAGCCCTGTTAGTACCCCAGCAGAT
TTTCGGATGCTTGCTCCTATTGTATTGGAACAAGTCTTAAAAAAAGCTGGAACAGAATTG
TTAGAGCCATATCTTAGTTTTAAAATTTATGCGCCACAGGAATATCTTTCACGAGCATAC
ACCGATGCTCCTAAATATTGTGCGAACATCGTAGACACTCAATTGAAAAATAATGAGGTC
ATTCTTAGTGGAGAAATCCCTGCTCGGTGTATTCAAGAATATCGTAGTGATTTAACTTTC
TTTACAAATGGACGTAGTGTTTGTTTAACAGAGTTAAAAGGGTACCATGTTACTACCGGT
GAACCTGTTTGCCAGCCCCGTCGTCCAAATAGTCGGATAGATAAAGTACGATATATGTTC
AATAAAATAACTTAG
>116416|18AR1376|Neisseria_gonorrhoeae|32|Neisseria_gonorrhoeae:1-1935
ATGGAGGAAAATCACATGAAAATTATTAATATTGGAGTTTTAGCTCATGTTGATGCAGGA
AAAACTACCTTAACAGAAAGCTTATTATATAACAGTGGAGCGATTACAGAATTAGGAAGC
GTGGACAAAGGTACAACGAGGACGGATAATACGCTTTTAGAACGTCAGAGAGGAATTACA
ATTCAGACAGGAATAACCTCTTTTCAGTGGGAAAATACGAAGGTGAACATCATAGACACG
CCAGGACATATGGATTTCTTAGCAGAAGTATATCGTTCATTATCAGTTTTAGATGGGGCA
ATTCTACTGATTTCTGCAAAAGATGGCGTACAAGCACAAACTCGTATATTATTTCATGCA
CTTAGGAAAATGGGGATTCCCACAATCTTTTTTATCAATAAGATTGACCAAAATGGAATT
GATTTATCAACGGTTTATCAGGATATTAAAGAGAAACTTTCTGCCGAAATTGTAATCAAA
CAGAAGGTAGAACTGTATCCTAATATGTGTGTGACGAACTTTACCGAATCTGAACAATGG
GATACGGTAATAGAGGGAAACGATGACCTTTTAGAGAAATATATGTCCGGTAAATCATTA
GAAGCATTGGAACTCGAACAAGAGGAAAGCATAAGATTTCAGAATTGTTCTCTGTTCCCT
CTTTATCATGGAAGTGCAAAAAGTAATATAGGGATTGATAACCTTATAGAAGTTATTACT
AATAAATTTTATTCATCAACACATCGAGGTCCGTCTGAACTTTGCGGAAAAGTTTTCAAA
ATTGAGTATTCGGAAAAAAGACAGCGTCTTGCATATATACGTCTTTATAGTGGCGTACTG
CATTTGCGAGATTCGGTTAGAATATCGGAAAAGGAAAAAATAAAAATTACAGAAATGTAT
ACTTCAATAAATGGTGAATTATGTAAAATTGATAAGGCTTATTCCGGGGAAATTGTTATT
TTGCAGAATGAGTTTTTGAAGTTAAATAGTGTTCTTGGAGATACAAAGCTATTGCCACAG
AGAAAAAAGATTGAAAATCCGCACCCTCTACTACAAACAACTGTTGAACCGAGTAAACCT
GAACAGAGAGAAATGTTGCTTGATGCCCTTTTGGAAATCTCAGATAGTGATCCGCTTCTA
CGATATTACGTGGATTCTACGACACATGAAATTATACTTTCTTTCTTAGGGAAAGTACAA
ATGGAAGTGATTAGTGCACTGTTGCAAGAAAAGTATCATGTGGAGATAGAACTAAAAGAG
CCTACAGTCATTTATATGGAGAGACCGTTAAAAAATGCAGAATATACCATTCACATCGAA
GTGCCGCCAAATCCTTTCTGGGCTTCCATTGGTTTATCTGTATCACCGCTTCCGTTGGGA
AGTGGAATGCAGTATGAGAGCTCGGTTTCTCTTGGATACTTAAATCAATCATTTCAAAAT
GCAGTTATGGAAGGGATACGCTATGGTTGCGAACAAGGATTATATGGTTGGAATGTGACG
GACTGTAAAATCTGTTTTAAGTATGGCTTATACTATAGCCCTGTTAGTACCCCAGCAGAT
TTTCGGATGCTTGCTCCTATTGTATTGGAACAAGTCTTAAAAAAAGCTGGAACAGAATTG
TTAGAGCCATATCTTAGTTTTAAAATTTATGCGCCACAGGAATATCTTTCACGAGCATAC
ACCGATGCTCCTAAATATTGTGCGAACATCGTAGACACTCAATTGAAAAATAATGAGGTC
ATTCTTAGTGGAGAAATCCCTGCTCGGTGTATTCAAGAATATCGTAGTGATTTAACTTTC
TTTACAAATGGACGTAGTGTTTGTTTAACAGAGTTAAAAGGGTACCATGTTACTACCGGT
GAACCTGTTTGCCAGCCCCGTCGTCCAAATAGTCGGATAGATAAAGTACGATATATGTTC
AATAAAATAACTTAG
>116428|18AR1404|Neisseria_gonorrhoeae|32|Neisseria_gonorrhoeae:1-1935
ATGGAGGAAAATCACATGAAAATTATTAATATTGGAGTTTTAGCTCATGTTGATGCAGGA
AAAACTACCTTAACAGAAAGCTTATTATATAACAGTGGAGCGATTACAGAATTAGGAAGC
GTGGACAAAGGTACAACGAGGACGGATAATACGCTTTTAGAACGTCAGAGAGGAATTACA
ATTCAGACAGGAATAACCTCTTTTCAGTGGGAAAATACGAAGGTGAACATCATAGACACG
CCAGGACATATGGATTTCTTAGCAGAAGTATATCGTTCATTATCAGTTTTAGATGGGGCA
ATTCTACTGATTTCTGCAAAAGATGGCGTACAAGCACAAACTCGTATATTATTTCATGCA
CTTAGGAAAATGGGGATTCCCACAATCTTTTTTATCAATAAGATTGACCAAAATGGAATT
GATTTATCAACGGTTTATCAGGATATTAAAGAGAAACTTTCTGCCGAAATTGTAATCAAA
CAGAAGGTAGAACTGTATCCTAATATGTGTGTGACGAACTTTACCGAATCTGAACAATGG
GATACGGTAATAGAGGGAAACGATGACCTTTTAGAGAAATATATGTCCGGTAAATCATTA
GAAGCATTGGAACTCGAACAAGAGGAAAGCATAAGATTTCAGAATTGTTCTCTGTTCCCT
CTTTATCATGGAAGTGCAAAAAGTAATATAGGGATTGATAACCTTATAGAAGTTATTACT
AATAAATTTTATTCATCAACACATCGAGGTCCGTCTGAACTTTGCGGAAAAGTTTTCAAA
ATTGAGTATTCGGAAAAAAGACAGCGTCTTGCATATATACGTCTTTATAGTGGCGTACTG
CATTTGCGAGATTCGGTTAGAATATCGGAAAAGGAAAAAATAAAAATTACAGAAATGTAT
ACTTCAATAAATGGTGAATTATGTAAAATTGATAAGGCTTATTCCGGGGAAATTGTTATT
TTGCAGAATGAGTTTTTGAAGTTAAATAGTGTTCTTGGAGATACAAAGCTATTGCCACAG
AGAAAAAAGATTGAAAATCCGCACCCTCTACTACAAACAACTGTTGAACCGAGTAAACCT
GAACAGAGAGAAATGTTGCTTGATGCCCTTTTGGAAATCTCAGATAGTGATCCGCTTCTA
CGATATTACGTGGATTCTACGACACATGAAATTATACTTTCTTTCTTAGGGAAAGTACAA
ATGGAAGTGATTAGTGCACTGTTGCAAGAAAAGTATCATGTGGAGATAGAACTAAAAGAG
CCTACAGTCATTTATATGGAGAGACCGTTAAAAAATGCAGAATATACCATTCACATCGAA
GTGCCGCCAAATCCTTTCTGGGCTTCCATTGGTTTATCTGTATCACCGCTTCCGTTGGGA
AGTGGAATGCAGTATGAGAGCTCGGTTTCTCTTGGATACTTAAATCAATCATTTCAAAAT
GCAGTTATGGAAGGGATACGCTATGGTTGCGAACAAGGATTATATGGTTGGAATGTGACG
GACTGTAAAATCTGTTTTAAGTATGGCTTATACTATAGCCCTGTTAGTACCCCAGCAGAT
TTTCGGATGCTTGCTCCTATTGTATTGGAACAAGTCTTAAAAAAAGCTGGAACAGAATTG
TTAGAGCCATATCTTAGTTTTAAAATTTATGCGCCACAGGAATATCTTTCACGAGCATAC
ACCGATGCTCCTAAATATTGTGCGAACATCGTAGACACTCAATTGAAAAATAATGAGGTC
ATTCTTAGTGGAGAAATCCCTGCTCGGTGTATTCAAGAATATCGTAGTGATTTAACTTTC
TTTACAAATGGACGTAGTGTTTGTTTAACAGAGTTAAAAGGGTACCATGTTACTACCGGT
GAACCTGTTTGCCAGCCCCGTCGTCCAAATAGTCGGATAGATAAAGTACGATATATGTTC
AATAAAATAACTTAG
>116455|18AR1478|Neisseria_gonorrhoeae|32|Neisseria_gonorrhoeae:1-1935
ATGGAGGAAAATCACATGAAAATTATTAATATTGGAGTTTTAGCTCATGTTGATGCAGGA
AAAACTACCTTAACAGAAAGCTTATTATATAACAGTGGAGCGATTACAGAATTAGGAAGC
GTGGACAAAGGTACAACGAGGACGGATAATACGCTTTTAGAACGTCAGAGAGGAATTACA
ATTCAGACAGGAATAACCTCTTTTCAGTGGGAAAATACGAAGGTGAACATCATAGACACG
CCAGGACATATGGATTTCTTAGCAGAAGTATATCGTTCATTATCAGTTTTAGATGGGGCA
ATTCTACTGATTTCTGCAAAAGATGGCGTACAAGCACAAACTCGTATATTATTTCATGCA
CTTAGGAAAATGGGGATTCCCACAATCTTTTTTATCAATAAGATTGACCAAAATGGAATT
GATTTATCAACGGTTTATCAGGATATTAAAGAGAAACTTTCTGCCGAAATTGTAATCAAA
CAGAAGGTAGAACTGTATCCTAATATGTGTGTGACGAACTTTACCGAATCTGAACAATGG
GATACGGTAATAGAGGGAAACGATGACCTTTTAGAGAAATATATGTCCGGTAAATCATTA
GAAGCATTGGAACTCGAACAAGAGGAAAGCATAAGATTTCAGAATTGTTCTCTGTTCCCT
CTTTATCATGGAAGTGCAAAAAGTAATATAGGGATTGATAACCTTATAGAAGTTATTACT
AATAAATTTTATTCATCAACACATCGAGGTCCGTCTGAACTTTGCGGAAAAGTTTTCAAA
ATTGAGTATTCGGAAAAAAGACAGCGTCTTGCATATATACGTCTTTATAGTGGCGTACTG
CATTTGCGAGATTCGGTTAGAATATCGGAAAAGGAAAAAATAAAAATTACAGAAATGTAT
ACTTCAATAAATGGTGAATTATGTAAAATTGATAAGGCTTATTCCGGGGAAATTGTTATT
TTGCAGAATGAGTTTTTGAAGTTAAATAGTGTTCTTGGAGATACAAAGCTATTGCCACAG
AGAAAAAAGATTGAAAATCCGCACCCTCTACTACAAACAACTGTTGAACCGAGTAAACCT
GAACAGAGAGAAATGTTGCTTGATGCCCTTTTGGAAATCTCAGATAGTGATCCGCTTCTA
CGATATTACGTGGATTCTACGACACATGAAATTATACTTTCTTTCTTAGGGAAAGTACAA
ATGGAAGTGATTAGTGCACTGTTGCAAGAAAAGTATCATGTGGAGATAGAACTAAAAGAG
CCTACAGTCATTTATATGGAGAGACCGTTAAAAAATGCAGAATATACCATTCACATCGAA
GTGCCGCCAAATCCTTTCTGGGCTTCCATTGGTTTATCTGTATCACCGCTTCCGTTGGGA
AGTGGAATGCAGTATGAGAGCTCGGTTTCTCTTGGATACTTAAATCAATCATTTCAAAAT
GCAGTTATGGAAGGGATACGCTATGGTTGCGAACAAGGATTATATGGTTGGAATGTGACG
GACTGTAAAATCTGTTTTAAGTATGGCTTATACTATAGCCCTGTTAGTACCCCAGCAGAT
TTTCGGATGCTTGCTCCTATTGTATTGGAACAAGTCTTAAAAAAAGCTGGAACAGAATTG
TTAGAGCCATATCTTAGTTTTAAAATTTATGCGCCACAGGAATATCTTTCACGAGCATAC
ACCGATGCTCCTAAATATTGTGCGAACATCGTAGACACTCAATTGAAAAATAATGAGGTC
ATTCTTAGTGGAGAAATCCCTGCTCGGTGTATTCAAGAATATCGTAGTGATTTAACTTTC
TTTACAAATGGACGTAGTGTTTGTTTAACAGAGTTAAAAGGGTACCATGTTACTACCGGT
GAACCTGTTTGCCAGCCCCGTCGTCCAAATAGTCGGATAGATAAAGTACGATATATGTTC
AATAAAATAACTTAG
>116865|19AR0293|Neisseria_gonorrhoeae|32|Neisseria_gonorrhoeae:1-1935
ATGGAGGAAAATCACATGAAAATTATTAATATTGGAGTTTTAGCTCATGTTGATGCAGGA
AAAACTACCTTAACAGAAAGCTTATTATATAACAGTGGAGCGATTACAGAATTAGGAAGC
GTGGACAAAGGTACAACGAGGACGGATAATACGCTTTTAGAACGTCAGAGAGGAATTACA
ATTCAGACAGGAATAACCTCTTTTCAGTGGGAAAATACGAAGGTGAACATCATAGACACG
CCAGGACATATGGATTTCTTAGCAGAAGTATATCGTTCATTATCAGTTTTAGATGGGGCA
ATTCTACTGATTTCTGCAAAAGATGGCGTACAAGCACAAACTCGTATATTATTTCATGCA
CTTAGGAAAATGGGGATTCCCACAATCTTTTTTATCAATAAGATTGACCAAAATGGAATT
GATTTATCAACGGTTTATCAGGATATTAAAGAGAAACTTTCTGCCGAAATTGTAATCAAA
CAGAAGGTAGAACTGTATCCTAATATGTGTGTGACGAACTTTACCGAATCTGAACAATGG
GATACGGTAATAGAGGGAAACGATGACCTTTTAGAGAAATATATGTCCGGTAAATCATTA
GAAGCATTGGAACTCGAACAAGAGGAAAGCATAAGATTTCAGAATTGTTCTCTGTTCCCT
CTTTATCATGGAAGTGCAAAAAGTAATATAGGGATTGATAACCTTATAGAAGTTATTACT
AATAAATTTTATTCATCAACACATCGAGGTCCGTCTGAACTTTGCGGAAAAGTTTTCAAA
ATTGAGTATTCGGAAAAAAGACAGCGTCTTGCATATATACGTCTTTATAGTGGCGTACTG
CATTTGCGAGATTCGGTTAGAATATCGGAAAAGGAAAAAATAAAAATTACAGAAATGTAT
ACTTCAATAAATGGTGAATTATGTAAAATTGATAAGGCTTATTCCGGGGAAATTGTTATT
TTGCAGAATGAGTTTTTGAAGTTAAATAGTGTTCTTGGAGATACAAAGCTATTGCCACAG
AGAAAAAAGATTGAAAATCCGCACCCTCTACTACAAACAACTGTTGAACCGAGTAAACCT
GAACAGAGAGAAATGTTGCTTGATGCCCTTTTGGAAATCTCAGATAGTGATCCGCTTCTA
CGATATTACGTGGATTCTACGACACATGAAATTATACTTTCTTTCTTAGGGAAAGTACAA
ATGGAAGTGATTAGTGCACTGTTGCAAGAAAAGTATCATGTGGAGATAGAACTAAAAGAG
CCTACAGTCATTTATATGGAGAGACCGTTAAAAAATGCAGAATATACCATTCACATCGAA
GTGCCGCCAAATCCTTTCTGGGCTTCCATTGGTTTATCTGTATCACCGCTTCCGTTGGGA
AGTGGAATGCAGTATGAGAGCTCGGTTTCTCTTGGATACTTAAATCAATCATTTCAAAAT
GCAGTTATGGAAGGGATACGCTATGGTTGCGAACAAGGATTATATGGTTGGAATGTGACG
GACTGTAAAATCTGTTTTAAGTATGGCTTATACTATAGCCCTGTTAGTACCCCAGCAGAT
TTTCGGATGCTTGCTCCTATTGTATTGGAACAAGTCTTAAAAAAAGCTGGAACAGAATTG
TTAGAGCCATATCTTAGTTTTAAAATTTATGCGCCACAGGAATATCTTTCACGAGCATAC
ACCGATGCTCCTAAATATTGTGCGAACATCGTAGACACTCAATTGAAAAATAATGAGGTC
ATTCTTAGTGGAGAAATCCCTGCTCGGTGTATTCAAGAATATCGTAGTGATTTAACTTTC
TTTACAAATGGACGTAGTGTTTGTTTAACAGAGTTAAAAGGGTACCATGTTACTACCGGT
GAACCTGTTTGCCAGCCCCGTCGTCCAAATAGTCGGATAGATAAAGTACGATATATGTTC
AATAAAATAACTTAG
>48053|SRR3349918|Neisseria_gonorrhoeae||Neisseria_gonorrhoeae:1-1935
ATGGAGGAAAATCACATGAAAATTATTAATATTGGAGTTTTAGCTCATGTTGATGCGGGA
AAAACTACCTTAACAGAAAGCTTATTATATAACAGTGGAGCGATTACAGAATTAGGAAGC
GTGGACAAAGGTACAACGAGGACGGATAATACGCTTTTAGAACGTCAGAGAGGAATTACA
ATTCAGACAGGAATAACCTCTTTTCAGTGGGAAAATACGAAGGTGAACATCATAGACACG
CCAGGACATATGGATTTCTTAGCAGAAGTATATCGTTCATTATCAGTTTTAGATGGGGCA
ATTCTACTGATTTCTGCAAAAGATGGCGTACAAGCACAAACTCGTATATTATTTCATGCA
CTTAGGAAAATGGGGATTCCCACAATCTTTTTTATCAATAAGATTGACCAAAATGGAATT
GATTTATCAACGGTTTATCAGGATATTAAAGAGAAACTTTCTGCCGAAATTGTAATCAAA
CAGAAGGTAGAACTGTATCCTAATATGTGTGTGACGAACTTTACCGAATCTGAACAATGG
GATACGGTAATAGAGGGAAACGATGACCTTTTAGAGAAATATATGTCCGGTAAATCATTA
GAAGCATTGGAACTCGAACAAGAGGAAAGCATAAGATTTCAGAATTGTTCCCTGTTCCCT
GTTTATCACGGAAGTGCAAAAAACAATATAGGGATTGATAACCTTATAGAAGTGATTACG
AATAAATTTTATTCATCAACACATCGAGGTCAGTCTGAACTTTGCGGAAATGTTTTCAAA
ATTGAATATACAAAAAAAAGACAACGTCTTGCATATATACGTCTTTATAGTGGCGTACTG
CATTTGCGAGATTCGGTTAGAATATCGGAAAAGGAAAAAATAAAAATTACAGAAATGTAT
ACTTCAATAAATGGTGAATTATGTAAAATCGATAAGGCTTATTCCGGGGAAATTGTTATT
TTGCAGAATGAGTTTTTGAAGTTAAATAGTGTTCTTGGAGATACAAAGCTATTGCCACAG
AGAGAGAGAATTGAAAATCCCCTCCCTCTGCTGCAAACGACTGTTGAACCGAGCAAACCT
CAACAAAGGGAAATGTTGCTTGATGCCCTTTTGGAAATCTCAGATAGTGATCCGCTTCTA
CGATATTACGTGGATTCTACGACACATGAAATTATACTTTCTTTCTTAGGGAAAGTACAA
ATGGAAGTGATTAGTGCACTGTTGCAAGAAAAGTATCATGTGGAGATAGAACTAAAAGAG
CCTACAGTCATTTATATGGAGAGACCGTTAAAAAATGCAGAATATACCATTCACATCGAA
GTGCCGCCAAATCCTTTCTGGGCTTCCATTGGTTTATCTGTATCACCGCTTCCATTAGGG
AGCGGAGTGCAGTATGAGAGCTCGGTTTCTCTTGGATACTTAAATCAATCGTTTCAAAAT
GCAGTTATGGAGGGGATACGCTATGGCTGTGAACAAGGATTGTATGGTTGGAATGTGACG
GACTGTAAAATCTGTTTTAAGTATGGCTTATACTATAGCCCTGTTAGTACCCCAGCAGAT
TTTCGGATGCTTGCTCCTATTGTATTGGAACAAGTCTTAAAAAAAGCTGGAACAGAATTG
TTAGAGCCATATCTTAGTTTTAAAATTTATGCGCCACAGGAATATCTTTCACGAGCATAC
AACGATGCTCCTAAATATTGTGCGAACATCGTAGACACTCAATTGAAAAATAATGAGGTC
ATTCTTAGTGGAGAAATCCCTGCTCGGTGTATTCAAGAATATCGTAGTGATTTAACTTTC
TTTACAAATGGACGTAGTGTTTGTTTAACAGAGTTAAAAGGGTACCATGTTACTACCGGT
GAACCTGTTTGCCAGCCCCGTCGTCCAAATAGTCGGATAGATAAAGTACGATATATGTTC
AATAAAATAACTTAG
>31703|08_590_382|Neisseria_gonorrhoeae|128|Neisseria_gonorrhoeae:1-1935
ATGGAGGAAAATCACATGAAAATTATTAATATTGGAGTTTTAGCTCATGTTGATGCAGGA
AAAACTACCTTAACAGAAAGCTTATTATATAACAGTGGAGCGATTACAGAATTAGGAAGC
GTGGACAAAGGTACAACGAGGACGGATAATACGCTTTTAGAACGTCAGAGAGGAATTACA
ATTCAGACAGGAATAACCTCTTTTCAGTGGGAAAATACGAAGGTAAACATCATAGACACG
CCAGGACATATGGATTTCTTAGCAGAAGTATATCGTTCATTATCAGTTTTAGATGGGGCA
ATTCTACTGATTTCTGCAAAAGATGGCGTACAAGCACAAACTCGTATATTATTTCATGCA
CTTAGGAAAATGGGGATTCCCACAATCTTTTTTATCAATAAGATTGACCAAAATGGAATT
GATTTATCAACGGTTTATCAGGATATTAAAGAGAAACTTTCTGCCGAAATTGTAATCAAA
CAGAAGGTAGAACTGTATCCTAATATGTGTGTGACGAACTTTACCGAATCTGAACAATGG
GATATGGTAATAGAAGGAAATGATTACCTTTTGGAGAAATATACGTCTGGGAAATTATTG
GAAGCATTAGAACTCGAACAAGAGGAAAGCATAAGATTTCATAATTGTTCCCTGTTCCCT
GTTTATCACGGAAGTGCAAAAAACAATATAGGGATTGATAACCTTATAGAAGTGATTACG
AATAAATTTTATTCATCAACACATCGAGGTCAGTCTGAACTTTGCGGAAAAGTTTTCAAA
ATTGAGTATTCGGAAAAAAGACAGCGTCTTGCATATATACGTCTTTATAGTGGCGTACTG
CATTTGCGAGATCCGGTTAGAATATCGGAAAAGGAAAAAATAAAAATTACAGAAATGTAT
ACTTCAATAAATGGTGAATTATGTAAAATCGATAAGGCTTATTCCGGGGAAATTGTTATT
TTGCAGAATGAGTTTTTGAAGTTAAATAGTGTTCTTGGAGATACAAAGCTATTGCCACAG
AGAGAGAGAATTGAAAATCCCCTCCCTCTGCTGCAAACGACTGTTGAACCGAGCAAACCT
CAACAAAGGGAAATGTTACTTGATGCACTTTTAGAAATCTCCGACAGTGACCCGCTTCTG
CGATATTATGTGGATTCTGCGACACATGAAATCATACTTTCTTTCTTAGGGAAAGTACAA
ATGGAAGTGACTTGTGCTCTGCTGCAAGAAAAGTATCATGTGGAGATAGAAATAAAAGAG
CCTACAGTCATTTATATGGAAAGACCGTTAAAAAAAGCAGAGTATACCATTCACATCGAA
GTTCCACCGAATCCTTTCTGGGCTTCCATTGGTCTATCTGTAGCACCGCTTCCATTAGGG
AGCGGAGTACAGTATGAGAGCTCGGTTTCTCTTGGATACTTAAATCAATCGTTTCAAAAT
GCAGTTATGGAGGGGATACGCTATGGCTGTGAACAAGGATTGTATGGTTGGAATGTGACG
GACTGTAAAATCTGTTTTAAGTATGGCTTATACTATAGCCCTGTTAGTACCCCAGCAGAT
TTTCGGATGCTTGCTCCTATTGTATTGGAACAAGTCTTAAAAAAAGCTGGAACAGAATTG
TTAGAGCCATATCTTAGTTTTAAAATTTATGCGCCACAGGAATATCTTTCACGAGCATAC
AACGATGCTCCTAAATATTGTGCGAACATCGTAGACACTCAATTGAAAAATAATGAGGTC
ATTCTTAGTGGAGAAATCCCTGCTCGGTGTATTCAAAAATATCGTAGTGATTTAACTTTC
TTTACAAATGGACGTAGTGTTTGTTTAACAGAGTTAAAAGGGTACCATGTTACTACCGGT
GAACCTGTTTGCCAGCCCCGTCGTCCAAATAGTCGGATAGATAAAGTACGATATATGTTC
AATAAAATAACTTAG
>48830|SRR3360862|Neisseria_gonorrhoeae||Neisseria_gonorrhoeae:1-1935
ATGGAGGAAAATCACATGAAAATTATTAATATTGGAGTTTTAGCTCATGTTGATGCAGGA
AAAACTACCTTAACAGAAAGCTTATTATATAACAGTGGAGCGATTACAGAATTAGGAAGC
GTGGACAAAGGTACAACGAGGACGGATAATACGCTTTTAGAACGTCAGAGAGGAATTACA
ATTCAGACAGGAATAACCTCTTTTCAGTGGGAAAATACGAAGGTAAACATCATAGACACG
CCAGGACATATGGATTTCTTAGCAGAAGTATATCGTTCATTATCAGTTTTAGATGGGGCA
ATTCTACTGATTTCTGCAAAAGATGGCGTACAAGCACAAACTCGTATATTATTTCATGCA
CTTAGGAAAATGGGGATTCCCACAATCTTTTTTATCAATAAGATTGACCAAAATGGAATT
GATTTATCAACGGTTTATCAGGATATTAAAGAGAAACTTTCTGCCGAAATTGTAATCAAA
CAGAAGGTAGAACTGTATCCTAATATGTGTGTGACGAACTTTACCGAATCTGAACAATGG
GATATGGTAATAGAAGGAAATGATTACCTTTTGGAGAAATATACGTCTGGGAAATTATTG
GAAGCATTAGAACTCGAACAAGAGGAAAGCATAAGATTTCATAATTGTTCCCTGTTCCCT
GTTTATCACGGAAGTGCAAAAAACAATATAGGGATTGATAACCTTATAGAAGTGATTACG
AATAAATTTTATTCATCAACACATCGAGGTCAGTCTGAACTTTGCGGAAAAGTTTTCAAA
ATTGAGTATTCGGAAAAAAGACAGCGTCTTGCATATATACGTCTTTATAGTGGCGTACTG
CATTTGCGAGATCCGGTTAGAATATCGGAAAAGGAAAAAATAAAAATTACAGAAATGTAT
ACTTCAATAAATGGTGAATTATGTAAAATCGATAAGGCTTATTCCGGGGAAATTGTTATT
TTGCAGAATGAGTTTTTGAAGTTAAATAGTGTTCTTGGAGATACAAAGCTATTGCCACAG
AGAGAGAGAATTGAAAATCCCCTCCCTCTGCTGCAAACGACTGTTGAACCGAGCAAACCT
CAACAAAGGGAAATGTTACTTGATGCACTTTTAGAAATCTCCGACAGTGACCCGCTTCTG
CGATATTATGTGGATTCTGCGACACATGAAATCATACTTTCTTTCTTAGGGAAAGTACAA
ATGGAAGTGACTTGTGCTCTGCTGCAAGAAAAGTATCATGTGGAGATAGAAATAAAAGAG
CCTACAGTCATTTATATGGAAAGACCGTTAAAAAAAGCAGAGTATACCATTCACATCGAA
GTTCCACCGAATCCTTTCTGGGCTTCCATTGGTCTATCTGTAGCACCGCTTCCATTAGGG
AGCGGAGTACAGTATGAGAGCTCGGTTTCTCTTGGATACTTAAATCAATCGTTTCAAAAT
GCAGTTATGGAGGGGATACGCTATGGCTGTGAACAAGGATTGTATGGTTGGAATGTGACG
GACTGTAAAATCTGTTTTAAGTATGGCTTATACTATAGCCCTGTTAGTACCCCAGCAGAT
TTTCGGATGCTTGCTCCTATTGTATTGGAACAAGTCTTAAAAAAAGCTGGAACAGAATTG
TTAGAGCCATATCTTAGTTTTAAAATTTATGCGCCACAGGAATATCTTTCACGAGCATAC
AACGATGCTCCTAAATATTGTGCGAACATCGTAGACACTCAATTGAAAAATAATGAGGTC
ATTCTTAGTGGAGAAATCCCTGCTCGGTGTATTCAAAAATATCGTAGTGATTTAACTTTC
TTTACAAATGGACGTAGTGTTTGTTTAACAGAGTTAAAAGGGTACCATGTTACTACCGGT
GAACCTGTTTGCCAGCCCCGTCGTCCAAATAGTCGGATAGATAAAGTACGATATATGTTC
AATAAAATAACTTAG
>86369|NG055|Neisseria_gonorrhoeae||Neisseria_gonorrhoeae:1-1935
ATGGAGGAAAATCACATGAAAATTATTAATATTGGAGTTTTAGCTCATGTTGATGCAGGA
AAAACTACCTTAACAGAAAGCTTATTATATAACAGTGGAGCGATTACAGAATTAGGAAGC
GTGGACAAAGGTACAACGAGGACGGATAATACGCTTTTAGAACGTCAGAGAGGAATTACA
ATTCAGACAGGAATAACCTCTTTTCAGTGGGAAAATACGAAGGTAAACATCATAGACACG
CCAGGACATATGGATTTCTTAGCAGAAGTATATCGTTCATTATCAGTTTTAGATGGGGCA
ATTCTACTGATTTCTGCAAAAGATGGCGTACAAGCACAAACTCGTATATTATTTCATGCA
CTTAGGAAAATGGGGATTCCCACAATCTTTTTTATCAATAAGATTGACCAAAATGGAATT
GATTTATCAACGGTTTATCAGGATATTAAAGAGAAACTTTCTGCCGAAATTGTAATCAAA
CAGAAGGTAGAACTGTATCCTAATATGTGTGTGACGAACTTTACCGAATCTGAACAATGG
GATATGGTAATAGAAGGAAATGATTACCTTTTGGAGAAATATACGTCTGGGAAATTATTG
GAAGCATTAGAACTCGAACAAGAGGAAAGCATAAGATTTCATAATTGTTCCCTGTTCCCT
GTTTATCACGGAAGTGCAAAAAACAATATAGGGATTGATAACCTTATAGAAGTGATTACG
AATAAATTTTATTCATCAACACATCGAGGTCAGTCTGAACTTTGCGGAAAAGTTTTCAAA
ATTGAGTATTCGGAAAAAAGACAGCGTCTTGCATATATACGTCTTTATAGTGGCGTACTG
CATTTGCGAGATCCGGTTAGAATATCGGAAAAGGAAAAAATAAAAATTACAGAAATGTAT
ACTTCAATAAATGGTGAATTATGTAAAATCGATAAGGCTTATTCCGGGGAAATTGTTATT
TTGCAGAATGAGTTTTTGAAGTTAAATAGTGTTCTTGGAGATACAAAGCTATTGCCACAG
AGAGAGAGAATTGAAAATCCCCTCCCTCTGCTGCAAACGACTGTTGAACCGAGCAAACCT
CAACAAAGGGAAATGTTACTTGATGCACTTTTAGAAATCTCCGACAGTGACCCGCTTCTG
CGATATTATGTGGATTCTGCGACACATGAAATCATACTTTCTTTCTTAGGGAAAGTACAA
ATGGAAGTGACTTGTGCTCTGCTGCAAGAAAAGTATCATGTGGAGATAGAAATAAAAGAG
CCTACAGTCATTTATATGGAAAGACCGTTAAAAAAAGCAGAGTATACCATTCACATCGAA
GTTCCACCGAATCCTTTCTGGGCTTCCATTGGTCTATCTGTAGCACCGCTTCCATTAGGG
AGCGGAGTACAGTATGAGAGCTCGGTTTCTCTTGGATACTTAAATCAATCGTTTCAAAAT
GCAGTTATGGAGGGGATACGCTATGGCTGTGAACAAGGATTGTATGGTTGGAATGTGACG
GACTGTAAAATCTGTTTTAAGTATGGCTTATACTATAGCCCTGTTAGTACCCCAGCAGAT
TTTCGGATGCTTGCTCCTATTGTATTGGAACAAGTCTTAAAAAAAGCTGGAACAGAATTG
TTAGAGCCATATCTTAGTTTTAAAATTTATGCGCCACAGGAATATCTTTCACGAGCATAC
AACGATGCTCCTAAATATTGTGCGAACATCGTAGACACTCAATTGAAAAATAATGAGGTC
ATTCTTAGTGGAGAAATCCCTGCTCGGTGTATTCAAAAATATCGTAGTGATTTAACTTTC
TTTACAAATGGACGTAGTGTTTGTTTAACAGAGTTAAAAGGGTACCATGTTACTACCGGT
GAACCTGTTTGCCAGCCCCGTCGTCCAAATAGTCGGATAGATAAAGTACGATATATGTTC
AATAAAATAACTTAG
>86387|NG245|Neisseria_gonorrhoeae||Neisseria_gonorrhoeae:1-1935
ATGGAGGAAAATCACATGAAAATTATTAATATTGGAGTTTTAGCTCATGTTGATGCAGGA
AAAACTACCTTAACAGAAAGCTTATTATATAACAGTGGAGCGATTACAGAATTAGGAAGC
GTGGACAAAGGTACAACGAGGACGGATAATACGCTTTTAGAACGTCAGAGAGGAATTACA
ATTCAGACAGGAATAACCTCTTTTCAGTGGGAAAATACGAAGGTAAACATCATAGACACG
CCAGGACATATGGATTTCTTAGCAGAAGTATATCGTTCATTATCAGTTTTAGATGGGGCA
ATTCTACTGATTTCTGCAAAAGATGGCGTACAAGCACAAACTCGTATATTATTTCATGCA
CTTAGGAAAATGGGGATTCCCACAATCTTTTTTATCAATAAGATTGACCAAAATGGAATT
GATTTATCAACGGTTTATCAGGATATTAAAGAGAAACTTTCTGCCGAAATTGTAATCAAA
CAGAAGGTAGAACTGTATCCTAATATGTGTGTGACGAACTTTACCGAATCTGAACAATGG
GATATGGTAATAGAAGGAAATGATTACCTTTTGGAGAAATATACGTCTGGGAAATTATTG
GAAGCATTAGAACTCGAACAAGAGGAAAGCATAAGATTTCATAATTGTTCCCTGTTCCCT
GTTTATCACGGAAGTGCAAAAAACAATATAGGGATTGATAACCTTATAGAAGTGATTACG
AATAAATTTTATTCATCAACACATCGAGGTCAGTCTGAACTTTGCGGAAAAGTTTTCAAA
ATTGAGTATTCGGAAAAAAGACAGCGTCTTGCATATATACGTCTTTATAGTGGCGTACTG
CATTTGCGAGATCCGGTTAGAATATCGGAAAAGGAAAAAATAAAAATTACAGAAATGTAT
ACTTCAATAAATGGTGAATTATGTAAAATCGATAAGGCTTATTCCGGGGAAATTGTTATT
TTGCAGAATGAGTTTTTGAAGTTAAATAGTGTTCTTGGAGATACAAAGCTATTGCCACAG
AGAGAGAGAATTGAAAATCCCCTCCCTCTGCTGCAAACGACTGTTGAACCGAGCAAACCT
CAACAAAGGGAAATGTTACTTGATGCACTTTTAGAAATCTCCGACAGTGACCCGCTTCTG
CGATATTATGTGGATTCTGCGACACATGAAATCATACTTTCTTTCTTAGGGAAAGTACAA
ATGGAAGTGACTTGTGCTCTGCTGCAAGAAAAGTATCATGTGGAGATAGAAATAAAAGAG
CCTACAGTCATTTATATGGAAAGACCGTTAAAAAAAGCAGAGTATACCATTCACATCGAA
GTTCCACCGAATCCTTTCTGGGCTTCCATTGGTCTATCTGTAGCACCGCTTCCATTAGGG
AGCGGAGTACAGTATGAGAGCTCGGTTTCTCTTGGATACTTAAATCAATCGTTTCAAAAT
GCAGTTATGGAGGGGATACGCTATGGCTGTGAACAAGGATTGTATGGTTGGAATGTGACG
GACTGTAAAATCTGTTTTAAGTATGGCTTATACTATAGCCCTGTTAGTACCCCAGCAGAT
TTTCGGATGCTTGCTCCTATTGTATTGGAACAAGTCTTAAAAAAAGCTGGAACAGAATTG
TTAGAGCCATATCTTAGTTTTAAAATTTATGCGCCACAGGAATATCTTTCACGAGCATAC
AACGATGCTCCTAAATATTGTGCGAACATCGTAGACACTCAATTGAAAAATAATGAGGTC
ATTCTTAGTGGAGAAATCCCTGCTCGGTGTATTCAAAAATATCGTAGTGATTTAACTTTC
TTTACAAATGGACGTAGTGTTTGTTTAACAGAGTTAAAAGGGTACCATGTTACTACCGGT
GAACCTGTTTGCCAGCCCCGTCGTCCAAATAGTCGGATAGATAAAGTACGATATATGTTC
AATAAAATAACTTAG
>87082|ECDC_AT13_488|Neisseria_gonorrhoeae||Neisseria_gonorrhoeae:1-1935
ATGGAGGAAAATCACATGAAAATTATTAATATTGGAGTTTTAGCTCATGTTGATGCAGGA
AAAACTACCTTAACAGAAAGCTTATTATATAACAGTGGAGCGATTACAGAATTAGGAAGC
GTGGACAAAGGTACAACGAGGACGGATAATACGCTTTTAGAACGTCAGAGAGGAATTACA
ATTCAGACAGGAATAACCTCTTTTCAGTGGGAAAATACGAAGGTAAACATCATAGACACG
CCAGGACATATGGATTTCTTAGCAGAAGTATATCGTTCATTATCAGTTTTAGATGGGGCA
ATTCTACTGATTTCTGCAAAAGATGGCGTACAAGCACAAACTCGTATATTATTTCATGCA
CTTAGGAAAATGGGGATTCCCACAATCTTTTTTATCAATAAGATTGACCAAAATGGAATT
GATTTATCAACGGTTTATCAGGATATTAAAGAGAAACTTTCTGCCGAAATTGTAATCAAA
CAGAAGGTAGAACTGTATCCTAATATGTGTGTGACGAACTTTACCGAATCTGAACAATGG
GATATGGTAATAGAAGGAAATGATTACCTTTTGGAGAAATATACGTCTGGGAAATTATTG
GAAGCATTAGAACTCGAACAAGAGGAAAGCATAAGATTTCATAATTGTTCCCTGTTCCCT
GTTTATCACGGAAGTGCAAAAAACAATATAGGGATTGATAACCTTATAGAAGTGATTACG
AATAAATTTTATTCATCAACACATCGAGGTCAGTCTGAACTTTGCGGAAAAGTTTTCAAA
ATTGAGTATTCGGAAAAAAGACAGCGTCTTGCATATATACGTCTTTATAGTGGCGTACTG
CATTTGCGAGATCCGGTTAGAATATCGGAAAAGGAAAAAATAAAAATTACAGAAATGTAT
ACTTCAATAAATGGTGAATTATGTAAAATCGATAAGGCTTATTCCGGGGAAATTGTTATT
TTGCAGAATGAGTTTTTGAAGTTAAATAGTGTTCTTGGAGATACAAAGCTATTGCCACAG
AGAGAGAGAATTGAAAATCCCCTCCCTCTGCTGCAAACGACTGTTGAACCGAGCAAACCT
CAACAAAGGGAAATGTTACTTGATGCACTTTTAGAAATCTCCGACAGTGACCCGCTTCTG
CGATATTATGTGGATTCTGCGACACATGAAATCATACTTTCTTTCTTAGGGAAAGTACAA
ATGGAAGTGACTTGTGCTCTGCTGCAAGAAAAGTATCATGTGGAGATAGAAATAAAAGAG
CCTACAGTCATTTATATGGAAAGACCGTTAAAAAAAGCAGAGTATACCATTCACATCGAA
GTTCCACCGAATCCTTTCTGGGCTTCCATTGGTCTATCTGTAGCACCGCTTCCATTAGGG
AGCGGAGTACAGTATGAGAGCTCGGTTTCTCTTGGATACTTAAATCAATCGTTTCAAAAT
GCAGTTATGGAGGGGATACGCTATGGCTGTGAACAAGGATTGTATGGTTGGAATGTGACG
GACTGTAAAATCTGTTTTAAGTATGGCTTATACTATAGCCCTGTTAGTACCCCAGCAGAT
TTTCGGATGCTTGCTCCTATTGTATTGGAACAAGTCTTAAAAAAAGCTGGAACAGAATTG
TTAGAGCCATATCTTAGTTTTAAAATTTATGCGCCACAGGAATATCTTTCACGAGCATAC
AACGATGCTCCTAAATATTGTGCGAACATCGTAGACACTCAATTGAAAAATAATGAGGTC
ATTCTTAGTGGAGAAATCCCTGCTCGGTGTATTCAAAAATATCGTAGTGATTTAACTTTC
TTTACAAATGGACGTAGTGTTTGTTTAACAGAGTTAAAAGGGTACCATGTTACTACCGGT
GAACCTGTTTGCCAGCCCCGTCGTCCAAATAGTCGGATAGATAAAGTACGATATATGTTC
AATAAAATAACTTAG
>87642|ECDC_NL10|Neisseria_gonorrhoeae||Neisseria_gonorrhoeae:1-1935
ATGGAGGAAAATCACATGAAAATTATTAATATTGGAGTTTTAGCTCATGTTGATGCAGGA
AAAACTACCTTAACAGAAAGCTTATTATATAACAGTGGAGCGATTACAGAATTAGGAAGC
GTGGACAAAGGTACAACGAGGACGGATAATACGCTTTTAGAACGTCAGAGAGGAATTACA
ATTCAGACAGGAATAACCTCTTTTCAGTGGGAAAATACGAAGGTAAACATCATAGACACG
CCAGGACATATGGATTTCTTAGCAGAAGTATATCGTTCATTATCAGTTTTAGATGGGGCA
ATTCTACTGATTTCTGCAAAAGATGGCGTACAAGCACAAACTCGTATATTATTTCATGCA
CTTAGGAAAATGGGGATTCCCACAATCTTTTTTATCAATAAGATTGACCAAAATGGAATT
GATTTATCAACGGTTTATCAGGATATTAAAGAGAAACTTTCTGCCGAAATTGTAATCAAA
CAGAAGGTAGAACTGTATCCTAATATGTGTGTGACGAACTTTACCGAATCTGAACAATGG
GATATGGTAATAGAAGGAAATGATTACCTTTTGGAGAAATATACGTCTGGGAAATTATTG
GAAGCATTAGAACTCGAACAAGAGGAAAGCATAAGATTTCATAATTGTTCCCTGTTCCCT
GTTTATCACGGAAGTGCAAAAAACAATATAGGGATTGATAACCTTATAGAAGTGATTACG
AATAAATTTTATTCATCAACACATCGAGGTCAGTCTGAACTTTGCGGAAAAGTTTTCAAA
ATTGAGTATTCGGAAAAAAGACAGCGTCTTGCATATATACGTCTTTATAGTGGCGTACTG
CATTTGCGAGATCCGGTTAGAATATCGGAAAAGGAAAAAATAAAAATTACAGAAATGTAT
ACTTCAATAAATGGTGAATTATGTAAAATCGATAAGGCTTATTCCGGGGAAATTGTTATT
TTGCAGAATGAGTTTTTGAAGTTAAATAGTGTTCTTGGAGATACAAAGCTATTGCCACAG
AGAGAGAGAATTGAAAATCCCCTCCCTCTGCTGCAAACGACTGTTGAACCGAGCAAACCT
CAACAAAGGGAAATGTTACTTGATGCACTTTTAGAAATCTCCGACAGTGACCCGCTTCTG
CGATATTATGTGGATTCTGCGACACATGAAATCATACTTTCTTTCTTAGGGAAAGTACAA
ATGGAAGTGACTTGTGCTCTGCTGCAAGAAAAGTATCATGTGGAGATAGAAATAAAAGAG
CCTACAGTCATTTATATGGAAAGACCGTTAAAAAAAGCAGAGTATACCATTCACATCGAA
GTTCCACCGAATCCTTTCTGGGCTTCCATTGGTCTATCTGTAGCACCGCTTCCATTAGGG
AGCGGAGTACAGTATGAGAGCTCGGTTTCTCTTGGATACTTAAATCAATCGTTTCAAAAT
GCAGTTATGGAGGGGATACGCTATGGCTGTGAACAAGGATTGTATGGTTGGAATGTGACG
GACTGTAAAATCTGTTTTAAGTATGGCTTATACTATAGCCCTGTTAGTACCCCAGCAGAT
TTTCGGATGCTTGCTCCTATTGTATTGGAACAAGTCTTAAAAAAAGCTGGAACAGAATTG
TTAGAGCCATATCTTAGTTTTAAAATTTATGCGCCACAGGAATATCTTTCACGAGCATAC
AACGATGCTCCTAAATATTGTGCGAACATCGTAGACACTCAATTGAAAAATAATGAGGTC
ATTCTTAGTGGAGAAATCCCTGCTCGGTGTATTCAAAAATATCGTAGTGATTTAACTTTC
TTTACAAATGGACGTAGTGTTTGTTTAACAGAGTTAAAAGGGTACCATGTTACTACCGGT
GAACCTGTTTGCCAGCCCCGTCGTCCAAATAGTCGGATAGATAAAGTACGATATATGTTC
AATAAAATAACTTAG
>51760|553727|Neisseria_gonorrhoeae|64|Neisseria_gonorrhoeae:1-1935
ATGGAGGAAAATCACATGAAAATTATTAATATTGGAGTTTTAGCTCATGTTGATGCAGGA
AAAACTACCTTAACAGAAAGCTTATTATATAACAGTGGAGCGATTACAGAATTAGGAAGC
GTGGACAAAGGTACAACGAGGACGGATAATACGCTTTTAGAACGTCAGAGAGGAATTACA
ATTCAGACAGGAATAACCTCTTTTCAGTGGGAAAATACGAAGGTGAACATCATAGACACG
CCAGGACATATGGATTTCTTAGCAGAAGTATATCGTTCATTATCAGTTTTAGATGGGGCA
ATTCTACTGATTTCTGCAAAAGATGGCGTACAAGCACAAACTCGTATATTATTTCATGCA
CTTAGGAAAATGGGGATTCCCACAATCTTTTTTATCAATAAGATTGACCAAAATGGAATT
GATTTATCAACGGTTTATCAGGATATTAAAGAGAAACTTTCTGCCGAAATTGTAATCAAA
CAGAAGGTAGAACTGTATCCTAATATGTGTGTGACGAACTTTACCGAATCTGAACAATGG
GATATGGTAATAGAAGGAAATGATTACCTTTTGGAGAAATATACGTCTGGGAAATTATTG
GAAGCATTAGAACTCGAACAAGAGGAAAGCATAAGATTTCATAATTGTTCCCTGTTCCCT
GTTTATCACGGAAGTGCAAAAAACAATATAGGGATTGATAACCTTATAGAAGTGATTACG
AATAAATTTTATTCATCAACACATCGAGGTCAGTCTGAACTTTGCGGAAAAGTTTTCAAA
ATTGAGTATTCGGAAAAAAGACAGCGTCTTGCATATATACGTCTTTATAGTGGCGTACTG
CATTTGCGAGATCCGGTTAGAATATCGGAAAAGGAAAAAATAAAAATTACAGAAATGTAT
ACTTCAATAAATGGTGAATTATGTAAAATCGATAAGGCTTATTCCGGGGAAATTGTTATT
TTGCAGAATGAGTTTTTGAAGTTAAATAGTGTTCTTGGAGATACAAAGCTATTGCCACAG
AGAGAGAGAATTGAAAATCCCCTCCCTCTGCTGCAAACGACTGTTGAACCGAGCAAACCT
CAACAAAGGGAAATGTTACTTGATGCACTTTTAGAAATCTCCGACAGTGACCCGCTTCTG
CGATATTATGTGGATTCTGCGACACATGAAATCACACTTTCTTTCTTAGGGAAAGTACAA
ATGGAAGTGACTTGTGCTCTGCTGCAAGAAAAGTATCATGTGGAGATAGAAATAAAAGAG
CCTACAGTCATTTATATGGAAAGACCGTTAAAAAAAGCAGAGTATACCATTCACATCGAA
GTTCCACCGAATCCTTTCTGGGCTTCCATTGGTCTATCTGTAGCACCGCTTCCATTAGGG
AGCGGAGTACAGTATGAGAGCTCGGTTTCTCTTGGATACTTAAATCAATCGTTTCAAAAT
GCAGTTATGGAGGGGATACGCTATGGCTGTGAACAAGGATTGTATGGTTGGAATGTGACG
GACTGTAAAATCTGTTTTAAGTATGGCTTATACTATAGCCCTGTTAGTACCCCAGCAGAT
TTTCGGATGCTTGCTCCTATTGTATTGGAACAAGTCTTAAAAAAAGCTGGAACAGAATTG
TTAGAGCCATATCTTAGTTTTAAAATTTATGCGCCACAGGAATATCTTTCACGAGCATAC
AACGATGCTCCTAAATATTGTGCGAACATCGTAGACACTCAATTGAAAAATAATGAGGTC
ATTCTTAGTGGAGAAATCCCTGCTCGGTGTATTCAAAAATATCGTAGTGATTTAACTTTC
TTTACAAATGGACGTAGTGTTTGTTTAACAGAGTTAAAAGGGTACCATGTTACTACCGGT
GAACCTGTTTGCCAGCCCCGTCGTCCAAATAGTCGGATAGATAAAGTACGATATATGTTC
AATAAAATAACTTAG
>75978|NG_AMS0071|Neisseria_gonorrhoeae||Neisseria_gonorrhoeae:1-1935
ATGGAGGAAAATCACATGAAAATTATTAATATTGGAGTTTTAGCTCATGTTGATGCAGGA
AAAACTACCTTAACAGAAAGCTTATTATATAACAGTGGAGCGATTACAGAATTAGGAAGC
GTGGACAAAGGTACAACGAGGACGGATAATACGCTTTTAGAACGTCAGAGAGGAATTACA
ATTCAGACAGGAATAACCTCTTTTCAGTGGGAAAATACGAAGGTGAACATCATAGACACG
CCAGGACATATGGATTTCTTAGCAGAAGTATATCGTTCATTATCAGTTTTAGATGGGGCA
ATTCTACTGATTTCTGCAAAAGATGGCGTACAAGCACAAACTCGTATATTATTTCATGCA
CTTAGGAAAATGGGGATTCCCACAATCTTTTTTATCAATAAGATTGACCAAAATGGAATT
GATTTATCAACGGTTTATCAGGATATTAAAGAGAAACTTTCTGCCGAAATTGTAATCAAA
CAGAAGGTAGAACTGTATCCTAATATGTGTGTGACGAACTTTACCGAATCTGAACAATGG
GATATGGTAATAGAAGGAAATGATTACCTTTTGGAGAAATATACGTCTGGGAAATTATTG
GAAGCATTAGAACTCGAACAAGAGGAAAGCATAAGATTTCATAATTGTTCCCTGTTCCCT
GTTTATCACGGAAGTGCAAAAAACAATATAGGGATTGATAACCTTATAGAAGTGATTACG
AATAAATTTTATTCATCAACACATCGAGGTCAGTCTGAACTTTGCGGAAAAGTTTTCAAA
ATTGAGTATTCGGAAAAAAGACAGCGTCTTGCATATATACGTCTTTATAGTGGCGTACTG
CATTTGCGAGATCCGGTTAGAATATCGGAAAAGGAAAAAATAAAAATTACAGAAATGTAT
ACTTCAATAAATGGTGAATTATGTAAAATCGATAAGGCTTATTCCGGGGAAATTGTTATT
TTGCAGAATGAGTTTTTGAAGTTAAATAGTGTTCTTGGAGATACAAAGCTATTGCCACAG
AGAGAGAGAATTGAAAATCCCCTCCCTCTGCTGCAAACGACTGTTGAACCGAGCAAACCT
CAACAAAGGGAAATGTTACTTGATGCACTTTTAGAAATCTCCGACAGTGGCCCGCTTCTG
CGATATTATGTGGATTCTGCGACACATGAAATCATACTTTCTTTCTTAGGGAAAGTACAA
ATGGAAGTGACTTGTGCTCTGCTGCAAGAAAAGTATCATGTGGAGATAGAAATAAAAGAG
CCTACAGTCATTTATATGGAAAGACCGTTAAAAAAAGCAGAGTATACCATTCACATCGAA
GTTCCACCGAATCCTTTCTGGGCTTCCATTGGTCTATCTGTAGCACCGCTTCCATTAGGG
AGCGGAGTACAGTATGAGAGCTCGGTTTCTCTTGGATACTTAAATCAATCGTTTCAAAAT
GCAGTTATGGAGGGGATACGCTATGGCTGTGAACAAGGATTGTATGGTTGGAATGTGACG
GACTGTAAAATCTGTTTTAAGTATGGCTTATACTATAGCCCTGTTAGTACCCCAGCAGAT
TTTCGGATGCTTGCTCCTATTGTATTGGAACAAGTCTTAAAAAAAGCTGGAACAGAATTG
TTAGAGCCATATCTTAGTTTTAAAATTTATGCGCCACAGGAATATCTTTCACGAGCATAC
AACGATGCTCCTAAATATTGTGCGAACATCGTAGACACTCAATTGAAAAATAATGAGGTC
ATTCTTAGTGGAGAAATCCCTGCTCGGTGTATTCAAAAATATCGTAGTGATTTAACTTTC
TTTACAAATGGACGTAGTGTTTGTTTAACAGAGTTAAAAGGGTACCATGTTACTACCGGT
GAACCTGTTTGCCAGCCCCGTCGTCCAAATAGTCGGATAGATAAAGTACGATATATGTTC
AATAAAATAACTTAG
>86100|NG227|Neisseria_gonorrhoeae||Neisseria_gonorrhoeae:1-1935
ATGGAGGAAAATCACATGAAAATTATTAATATTGGAGTTTTAGCTCATGTTGATGCAGGA
AAAACTACCTTAACAGAAAGCTTATTATATAACAGTGGAGCGATTACAGAATTAGGAAGC
GTGGACAAAGGTACAACGAGGACGGATAATACGCTTTTAGAACGTCAGAGAGGAATTACA
ATTCAGACAGGAATAACCTCTTTTCAGTGGGAAAATACGAAGGTGAACATCATAGACACG
CCAGGACATATGGATTTCTTAGCAGAAGTATATCGTTCATTATCAGTTTTAGATGGGGCA
ATTCTACTGATTTCTGCAAAAGATGGCGTACAAGCACAAACTCGTATATTATTTCATGCA
CTTAGGAAAATGGGGATTCCCACAATCTTTTTTATCAATAAGATTGACCAAAATGGAATT
GATTTATCAACGGTTTATCAGGATATTAAAGAGAAACTTTCTGCCGAAATTGTAATCAAA
CAGAAGGTAGAACTGTATCCTAATATGTGTGTGACGAACTTTACCGAATCTGAACAATGG
GATATGGTAATAGAAGGAAATGATTACCTTTTGGAGAAATATACGTCTGGGAAATTATTG
GAAGCATTAGAACTCGAACAAGAGGAAAGCATAAGATTTCATAATTGTTCCCTGTTCCCT
GTTTATCACGGAAGTGCAAAAAACAATATAGGGATTGATAACCTTATAGAAGTGATTACG
AATAAATTTTATTCATCAACACATCGAGGTCAGTCTGAACTTTGCGGAAAAGTTTTCAAA
ATTGAGTATTCGGAAAAAAGACAGCGTCTTGCATATATACGTCTTTATAGTGGCGTACTG
CATTTGCGAGATCCGGTTAGAATATCGGAAAAGGAAAAAATAAAAATTACAGAAATGTAT
ACTTCAATAAATGGTGAATTATGTAAAATCGATAAGGCTTATTCCGGGGAAATTGTTATT
TTGCAGAATGAGTTTTTGAAGTTAAATAGTGTTCTTGGAGATACAAAGCTATTGCCACAG
AGAGAGAGAATTGAAAATCCCCTCCCTCTGCTGCAAACGACTGTTGAACCGAGCAAACCT
CAACAAAGGGAAATGTTACTTGATGCACTTTTAGAAATCTCCGACAGTGACCCGCTTCTG
CGATATTATGTGGATTCTGCGACACATGAAATCATACTTTCTTTCTTAGGGAAAGTACAA
ATGGAAGTGACTTGTGCTCTGCTGCAAGAAAAGTATCATGTGGAGATAGAAATAAAAGAG
CCTACAGTCATTTATATGGAAAGACCGTTAAAAAAAGCAGAGTATACCATTCACATCGAA
GTTCCACCGAATCCTTTCTGGGCTTCCATTGGTCTATCTGTAGCACCGCTTCCATTAGGG
AGCGGAGTACAGTATGAGAGCTCGGTTTCTCTTGGATACTTAAATCAATCGTTTCAAAAT
GCAGTTATGGAGGGGATACGCTATGGCTGTGAACAAGGATTGTATGGTTGGAATGTGACG
GACTGTAAAATCTGTTTTAAGTATGGCTTATACTATAGCCCTGTTAGTACCCCAGCAGAT
TTTCGGATGCTTGCTCCTATTGTATTGGAACAAGTCTTAAAAAAAGCTGGAACAGAATTG
TTAGAGCCATATCTTAGTTTTAAAATTTATGCGCCACAGGAATATCTTTCACGAGCATAC
AACAATGCTCCTAAATATTGTGCGAACATCGTAGACACTCAATTGAAAAATAATGAGGTC
ATTCTTAGTGGAGAAATCCCTGCTCGGTGTATTCAAAAATATCGTAGTGATTTAACTTTC
TTTACAAATGGACGTAGTGTTTGTTTAACAGAGTTAAAAGGGTACCATGTTACTACCGGT
GAACCTGTTTGCCAGCCCCGTCGTCCAAATAGTCGGATAGATAAAGTACGATATATGTTC
AATAAAATAACTTAG
>52753|Ng01-34|Neisseria_gonorrhoeae||Neisseria_gonorrhoeae:1-1935
ATGGAGGAAAATCACATGAAAATTATTAATATTGGAGTTTTAGCTCATGTTGATGCAGGA
AAAACTACCTTAACAGAAAGCTTATTATATAACAGTGGAGCGATTACAGAATTAGGAAGC
GTGGACAAAGGTACAACGAGGACGGATAATACGCTTTTAGAACGTCAGAGAGGAATTACA
ATTCAGACAGGAATAACCTCTTTTCAGTGGGAAAATACGAAGGTGAACATCATAGACACG
CCAGGACATATGGATTTCTTAGCAGAAGTATATCGTTCATTATCAGTTTTAGATGGGGCA
ATTCTACTGATTTCTGCAAAAGATGGCGTACAAGCACAAACTCGTATATTATTTCATGCA
CTTAGGAAAATGGGGATTCCCACAATCTTTTTTATCAATAAGATTGACCAAAATGGAATT
GATTTATCAACGGTTTATCAGGATATTAAAGAGAAACTTTCTGCCGAAATTGTAATCAAA
CAGAAGGTAGAACTGTATCCTAATATGTGTGTGACGAACTTTACCGAATCTGAACAATGG
GATATGGTAATAGAAGGAAATGATTACCTTTTGGAGAAATATACGTCTGGGAAATTATTG
GAAGCATTAGAACTCGAACAAGAGGAAAGCATAAGATTTCATAATTGTTCCCTGTTCCCT
GTTTATCACGGAAGTGCAAAAAACAATATAGGGATTGATAACCTTATAGAAGTGATTACG
AATAAATTTTATTCATCAACACATCGAGGTCAGTCTGAACTTTGCGGAAAAGTTTTCAAA
ATTGAGTATTCGGAAAAAAGACAGCGTCTTGCATATATACGTCTTTATAGTGGCGTACTG
CATTTGCGAGATCCGGTTAGAATATCGGAAAAGGAAAAAATAAAAATTACAGAAATGTAT
ACTTCAATAAATGGTGAATTATGTAAAATCGATAAGGCTTATTCCGGGGAAATTGTTATT
TTGCAGAATGAGTTTTTGAAGTTAAATAGTGTTCTTGGAGATACAAAGCTATTGCCACAG
AGAGAGAGAATTGAAAATCCCCTCCCTCTGCTGCAAACGACTGTTGAACCGAGCAAACCT
CAACAAAGGGAAATGTTACTTGATGCACTTTTAGAAATCTCCGACAGTGACCCGCTTCTG
CGATATTATGTGGATTCTGCGACACATGAAATCATACTTTCTTTCTTAGGGAAAGTACAA
ATGGAAGTGACTTGTGCTCTGCTGCAAGAAAAGTATCATGTGGAGATAGAAATAAAAGAG
CCTACAGTCATTTATATGGAAAGACCGTTAAAAAAAGCAGAGTATACCATTCACATCGAA
GTTCCACCGAATCCTTTCTGGGCTTCCATTGGTCTATCTGTAGCACCGCTTCCATTAGGG
AGCGGAGTACAGTATGAGAGCTCGGTTTCTCTTGGATACTTAAATCAATCGTTTCAAAAT
GCAGTTATAGAGGGGATACGCTATGGCTGTGAACAAGGATTGTATGGTTGGAATGTGACG
GACTGTAAAATCTGTTTTAAGTATGGCTTATACTATAGCCCTGTTAGTACCCCAGCAGAT
TTTCGGATGCTTGCTCCTATTGTATTGGAACAAGTCTTAAAAAAAGCTGGAACAGAATTG
TTAGAGCCATATCTTAGTTTTAAAATTTATGCGCCACAGGAATATCTTTCACGAGCATAC
AACGATGCTCCTAAATATTGTGCGAACATCGTAGACACTCAATTGAAAAATAATGAGGTC
ATTCTTAGTGGAGAAATCCCTGCTCGGTGTATTCAAAAATATCGTAGTGATTTAACTTTC
TTTACAAATGGACGTAGTGTTTGTTTAACAGAGTTAAAAGGGTACCATGTTACTACCGGT
GAACCTGTTTGCCAGCCCCGTCGTCCAAATAGTCGGATAGATAAAGTACGATATATGTTC
AATAAAATAACTTAG
>52757|Ng23-57|Neisseria_gonorrhoeae||Neisseria_gonorrhoeae:1-1935
ATGGAGGAAAATCACATGAAAATTATTAATATTGGAGTTTTAGCTCATGTTGATGCAGGA
AAAACTACCTTAACAGAAAGCTTATTATATAACAGTGGAGCGATTACAGAATTAGGAAGC
GTGGACAAAGGTACAACGAGGACGGATAATACGCTTTTAGAACGTCAGAGAGGAATTACA
ATTCAGACAGGAATAACCTCTTTTCAGTGGGAAAATACGAAGGTGAACATCATAGACACG
CCAGGACATATGGATTTCTTAGCAGAAGTATATCGTTCATTATCAGTTTTAGATGGGGCA
ATTCTACTGATTTCTGCAAAAGATGGCGTACAAGCACAAACTCGTATATTATTTCATGCA
CTTAGGAAAATGGGGATTCCCACAATCTTTTTTATCAATAAGATTGACCAAAATGGAATT
GATTTATCAACGGTTTATCAGGATATTAAAGAGAAACTTTCTGCCGAAATTGTAATCAAA
CAGAAGGTAGAACTGTATCCTAATATGTGTGTGACGAACTTTACCGAATCTGAACAATGG
GATATGGTAATAGAAGGAAATGATTACCTTTTGGAGAAATATACGTCTGGGAAATTATTG
GAAGCATTAGAACTCGAACAAGAGGAAAGCATAAGATTTCATAATTGTTCCCTGTTCCCT
GTTTATCACGGAAGTGCAAAAAACAATATAGGGATTGATAACCTTATAGAAGTGATTACG
AATAAATTTTATTCATCAACACATCGAGGTCAGTCTGAACTTTGCGGAAAAGTTTTCAAA
ATTGAGTATTCGGAAAAAAGACAGCGTCTTGCATATATACGTCTTTATAGTGGCGTACTG
CATTTGCGAGATCCGGTTAGAATATCGGAAAAGGAAAAAATAAAAATTACAGAAATGTAT
ACTTCAATAAATGGTGAATTATGTAAAATCGATAAGGCTTATTCCGGGGAAATTGTTATT
TTGCAGAATGAGTTTTTGAAGTTAAATAGTGTTCTTGGAGATACAAAGCTATTGCCACAG
AGAGAGAGAATTGAAAATCCCCTCCCTCTGCTGCAAACGACTGTTGAACCGAGCAAACCT
CAACAAAGGGAAATGTTACTTGATGCACTTTTAGAAATCTCCGACAGTGACCCGCTTCTG
CGATATTATGTGGATTCTGCGACACATGAAATCATACTTTCTTTCTTAGGGAAAGTACAA
ATGGAAGTGACTTGTGCTCTGCTGCAAGAAAAGTATCATGTGGAGATAGAAATAAAAGAG
CCTACAGTCATTTATATGGAAAGACCGTTAAAAAAAGCAGAGTATACCATTCACATCGAA
GTTCCACCGAATCCTTTCTGGGCTTCCATTGGTCTATCTGTAGCACCGCTTCCATTAGGG
AGCGGAGTACAGTATGAGAGCTCGGTTTCTCTTGGATACTTAAATCAATCGTTTCAAAAT
GCAGTTATAGAGGGGATACGCTATGGCTGTGAACAAGGATTGTATGGTTGGAATGTGACG
GACTGTAAAATCTGTTTTAAGTATGGCTTATACTATAGCCCTGTTAGTACCCCAGCAGAT
TTTCGGATGCTTGCTCCTATTGTATTGGAACAAGTCTTAAAAAAAGCTGGAACAGAATTG
TTAGAGCCATATCTTAGTTTTAAAATTTATGCGCCACAGGAATATCTTTCACGAGCATAC
AACGATGCTCCTAAATATTGTGCGAACATCGTAGACACTCAATTGAAAAATAATGAGGTC
ATTCTTAGTGGAGAAATCCCTGCTCGGTGTATTCAAAAATATCGTAGTGATTTAACTTTC
TTTACAAATGGACGTAGTGTTTGTTTAACAGAGTTAAAAGGGTACCATGTTACTACCGGT
GAACCTGTTTGCCAGCCCCGTCGTCCAAATAGTCGGATAGATAAAGTACGATATATGTTC
AATAAAATAACTTAG
>52759|Ng38-58|Neisseria_gonorrhoeae||Neisseria_gonorrhoeae:1-1935
ATGGAGGAAAATCACATGAAAATTATTAATATTGGAGTTTTAGCTCATGTTGATGCAGGA
AAAACTACCTTAACAGAAAGCTTATTATATAACAGTGGAGCGATTACAGAATTAGGAAGC
GTGGACAAAGGTACAACGAGGACGGATAATACGCTTTTAGAACGTCAGAGAGGAATTACA
ATTCAGACAGGAATAACCTCTTTTCAGTGGGAAAATACGAAGGTGAACATCATAGACACG
CCAGGACATATGGATTTCTTAGCAGAAGTATATCGTTCATTATCAGTTTTAGATGGGGCA
ATTCTACTGATTTCTGCAAAAGATGGCGTACAAGCACAAACTCGTATATTATTTCATGCA
CTTAGGAAAATGGGGATTCCCACAATCTTTTTTATCAATAAGATTGACCAAAATGGAATT
GATTTATCAACGGTTTATCAGGATATTAAAGAGAAACTTTCTGCCGAAATTGTAATCAAA
CAGAAGGTAGAACTGTATCCTAATATGTGTGTGACGAACTTTACCGAATCTGAACAATGG
GATATGGTAATAGAAGGAAATGATTACCTTTTGGAGAAATATACGTCTGGGAAATTATTG
GAAGCATTAGAACTCGAACAAGAGGAAAGCATAAGATTTCATAATTGTTCCCTGTTCCCT
GTTTATCACGGAAGTGCAAAAAACAATATAGGGATTGATAACCTTATAGAAGTGATTACG
AATAAATTTTATTCATCAACACATCGAGGTCAGTCTGAACTTTGCGGAAAAGTTTTCAAA
ATTGAGTATTCGGAAAAAAGACAGCGTCTTGCATATATACGTCTTTATAGTGGCGTACTG
CATTTGCGAGATCCGGTTAGAATATCGGAAAAGGAAAAAATAAAAATTACAGAAATGTAT
ACTTCAATAAATGGTGAATTATGTAAAATCGATAAGGCTTATTCCGGGGAAATTGTTATT
TTGCAGAATGAGTTTTTGAAGTTAAATAGTGTTCTTGGAGATACAAAGCTATTGCCACAG
AGAGAGAGAATTGAAAATCCCCTCCCTCTGCTGCAAACGACTGTTGAACCGAGCAAACCT
CAACAAAGGGAAATGTTACTTGATGCACTTTTAGAAATCTCCGACAGTGACCCGCTTCTG
CGATATTATGTGGATTCTGCGACACATGAAATCATACTTTCTTTCTTAGGGAAAGTACAA
ATGGAAGTGACTTGTGCTCTGCTGCAAGAAAAGTATCATGTGGAGATAGAAATAAAAGAG
CCTACAGTCATTTATATGGAAAGACCGTTAAAAAAAGCAGAGTATACCATTCACATCGAA
GTTCCACCGAATCCTTTCTGGGCTTCCATTGGTCTATCTGTAGCACCGCTTCCATTAGGG
AGCGGAGTACAGTATGAGAGCTCGGTTTCTCTTGGATACTTAAATCAATCGTTTCAAAAT
GCAGTTATAGAGGGGATACGCTATGGCTGTGAACAAGGATTGTATGGTTGGAATGTGACG
GACTGTAAAATCTGTTTTAAGTATGGCTTATACTATAGCCCTGTTAGTACCCCAGCAGAT
TTTCGGATGCTTGCTCCTATTGTATTGGAACAAGTCTTAAAAAAAGCTGGAACAGAATTG
TTAGAGCCATATCTTAGTTTTAAAATTTATGCGCCACAGGAATATCTTTCACGAGCATAC
AACGATGCTCCTAAATATTGTGCGAACATCGTAGACACTCAATTGAAAAATAATGAGGTC
ATTCTTAGTGGAGAAATCCCTGCTCGGTGTATTCAAAAATATCGTAGTGATTTAACTTTC
TTTACAAATGGACGTAGTGTTTGTTTAACAGAGTTAAAAGGGTACCATGTTACTACCGGT
GAACCTGTTTGCCAGCCCCGTCGTCCAAATAGTCGGATAGATAAAGTACGATATATGTTC
AATAAAATAACTTAG
>52762|Ng41-67|Neisseria_gonorrhoeae||Neisseria_gonorrhoeae:1-1935
ATGGAGGAAAATCACATGAAAATTATTAATATTGGAGTTTTAGCTCATGTTGATGCAGGA
AAAACTACCTTAACAGAAAGCTTATTATATAACAGTGGAGCGATTACAGAATTAGGAAGC
GTGGACAAAGGTACAACGAGGACGGATAATACGCTTTTAGAACGTCAGAGAGGAATTACA
ATTCAGACAGGAATAACCTCTTTTCAGTGGGAAAATACGAAGGTGAACATCATAGACACG
CCAGGACATATGGATTTCTTAGCAGAAGTATATCGTTCATTATCAGTTTTAGATGGGGCA
ATTCTACTGATTTCTGCAAAAGATGGCGTACAAGCACAAACTCGTATATTATTTCATGCA
CTTAGGAAAATGGGGATTCCCACAATCTTTTTTATCAATAAGATTGACCAAAATGGAATT
GATTTATCAACGGTTTATCAGGATATTAAAGAGAAACTTTCTGCCGAAATTGTAATCAAA
CAGAAGGTAGAACTGTATCCTAATATGTGTGTGACGAACTTTACCGAATCTGAACAATGG
GATATGGTAATAGAAGGAAATGATTACCTTTTGGAGAAATATACGTCTGGGAAATTATTG
GAAGCATTAGAACTCGAACAAGAGGAAAGCATAAGATTTCATAATTGTTCCCTGTTCCCT
GTTTATCACGGAAGTGCAAAAAACAATATAGGGATTGATAACCTTATAGAAGTGATTACG
AATAAATTTTATTCATCAACACATCGAGGTCAGTCTGAACTTTGCGGAAAAGTTTTCAAA
ATTGAGTATTCGGAAAAAAGACAGCGTCTTGCATATATACGTCTTTATAGTGGCGTACTG
CATTTGCGAGATCCGGTTAGAATATCGGAAAAGGAAAAAATAAAAATTACAGAAATGTAT
ACTTCAATAAATGGTGAATTATGTAAAATCGATAAGGCTTATTCCGGGGAAATTGTTATT
TTGCAGAATGAGTTTTTGAAGTTAAATAGTGTTCTTGGAGATACAAAGCTATTGCCACAG
AGAGAGAGAATTGAAAATCCCCTCCCTCTGCTGCAAACGACTGTTGAACCGAGCAAACCT
CAACAAAGGGAAATGTTACTTGATGCACTTTTAGAAATCTCCGACAGTGACCCGCTTCTG
CGATATTATGTGGATTCTGCGACACATGAAATCATACTTTCTTTCTTAGGGAAAGTACAA
ATGGAAGTGACTTGTGCTCTGCTGCAAGAAAAGTATCATGTGGAGATAGAAATAAAAGAG
CCTACAGTCATTTATATGGAAAGACCGTTAAAAAAAGCAGAGTATACCATTCACATCGAA
GTTCCACCGAATCCTTTCTGGGCTTCCATTGGTCTATCTGTAGCACCGCTTCCATTAGGG
AGCGGAGTACAGTATGAGAGCTCGGTTTCTCTTGGATACTTAAATCAATCGTTTCAAAAT
GCAGTTATAGAGGGGATACGCTATGGCTGTGAACAAGGATTGTATGGTTGGAATGTGACG
GACTGTAAAATCTGTTTTAAGTATGGCTTATACTATAGCCCTGTTAGTACCCCAGCAGAT
TTTCGGATGCTTGCTCCTATTGTATTGGAACAAGTCTTAAAAAAAGCTGGAACAGAATTG
TTAGAGCCATATCTTAGTTTTAAAATTTATGCGCCACAGGAATATCTTTCACGAGCATAC
AACGATGCTCCTAAATATTGTGCGAACATCGTAGACACTCAATTGAAAAATAATGAGGTC
ATTCTTAGTGGAGAAATCCCTGCTCGGTGTATTCAAAAATATCGTAGTGATTTAACTTTC
TTTACAAATGGACGTAGTGTTTGTTTAACAGAGTTAAAAGGGTACCATGTTACTACCGGT
GAACCTGTTTGCCAGCCCCGTCGTCCAAATAGTCGGATAGATAAAGTACGATATATGTTC
AATAAAATAACTTAG
>86559|AUSMDU00006790|Neisseria_gonorrhoeae|16|Neisseria_gonorrhoeae:1-1935
ATGGAGGAAAATCACATGAAAATTATTAATATTGGAGTTTTAGCTCATGTTGATGCAGGA
AAAACTACCTTAACAGAAAGCTTATTATATAACAGTGGAGCGATTACAGAATTAGGAAGC
GTGGACAAAGGTACAACGAGGACGGATAATACGCTTTTAGAACGTCAGAGAGGAATTACA
ATTCAGACAGGAATAACCTCTTTTCAGTGGGAAAATACGAAGGTGAACATCATAGACACG
CCAGGACATATGGATTTCTTAGCAGAAGTATATCGTTCATTATCAGTTTTAGATGGGGCA
ATTCTACTGATTTCTGCAAAAGATGGCGTACAAGCACAAACTCGTATATTATTTCATGCA
CTTAGGAAAATGGGGATTCCCACAATCTTTATTATCAATAAGATTGACCAAAATGGAATT
GATTTATCAACGGTTTATCAGGATATTAAAGAGAAACTTTCTGCCGAAATTGTAATCAAA
CAGAAGGTAGAACTGTATCCTAATATGTGTGTGACGAACTTTACCGAATCTGAACAATGG
GATATGGTAATAGAAGGAAATGATTACCTTTTGGAGAAATATACGTCTGGGAAATTATTG
GAAGCATTAGAACTCGAACAAGAGGAAAGCATAAGATTTCATAATTGTTCCCTGTTCCCT
GTTTATCACGGAAGTGCAAAAAACAATATAGGGATTGATAACCTTATAGAAGTGATTACG
AATAAATTTTATTCATCAACACATCGAGGTCAGTCTGAACTTTGCGGAAAAGTTTTCAAA
ATTGAGTATTCGGAAAAAAGACAGCGTCTTGCATATATACGTCTTTATAGTGGCGTACTG
CATTTGCGAGATCCGGTTAGAATATCGGAAAAGGAAAAAATAAAAATTACAGAAATGTAT
ACTTCAATAAATGGTGAATTATGTAAAATCGATAAGGCTTATTCCGGGGAAATTGTTATT
TTGCAGAATGAGTTTTTGAAGTTAAATAGTGTTCTTGGAGATACAAAGCTATTGCCACAG
AGAGAGAGAATTGAAAATCCCCTCCCTCTGCTGCAAACGACTGTTGAACCGAGCAAACCT
CAACAAAGGGAAATGTTACTTGATGCACTTTTAGAAATCTCCGACAGTGACCCGCTTCTG
CGATATTATGTGGATTCTGCGACACATGAAATCATACTTTCTTTCTTAGGGAAAGTACAA
ATGGAAGTGACTTGTGCTCTGCTGCAAGAAAAGTATCATGTGGAGATAGAAATAAAAGAG
CCTACAGTCATTTATATGGAAAGACCGTTAAAAAAAGCAGAGTATACCATTCACATCGAA
GTTCCACCGAATCCTTTCTGGGCTTCCATTGGTCTATCTGTAGCACCGCTTCCATTAGGG
AGCGGAGTACAGTATGAGAGCTCGGTTTCTCTTGGATACTTAAATCAATCGTTTCAAAAT
GCAGTTATGGAGGGGATACGCTATGGCTGTGAACAAGGATTGTATGGTTGGAATGTGACG
GACTGTAAAATCTGTTTTAAGTATGGCTTATACTATAGCCCTGTTAGTACCCCAGCAGAT
TTTCGGATGCTTGCTCCTATTGTATTGGAACAAGTCTTAAAAAAAGCTGGAACAGAATTG
TTAGAGCCATATCTTAGTTTTAAAATTTATGCGCCACAGGAATATCTTTCACGAGCATAC
AACGATGCTCCTAAATATTGTGCGAACATCGTAGACACTCAATTGAAAAATAATGAGGTC
ATTCTTAGTGGAGAAATCCCTGCTCGGTGTATTCAAAAATATCGTAGTGATTTAACTTTC
TTTACAAATGGACGTAGTGTTTGTTTAACAGAGTTAAAAGGGTACCATGTTACTACCGGT
GAACCTGTTTGCCAGCCCCGTCGTCCAAATAGTCGGATAGATAAAGTACGATATATGTTC
AATAAAATAACTTAG
>86567|AUSMDU00006887|Neisseria_gonorrhoeae|16|Neisseria_gonorrhoeae:1-1935
ATGGAGGAAAATCACATGAAAATTATTAATATTGGAGTTTTAGCTCATGTTGATGCAGGA
AAAACTACCTTAACAGAAAGCTTATTATATAACAGTGGAGCGATTACAGAATTAGGAAGC
GTGGACAAAGGTACAACGAGGACGGATAATACGCTTTTAGAACGTCAGAGAGGAATTACA
ATTCAGACAGGAATAACCTCTTTTCAGTGGGAAAATACGAAGGTGAACATCATAGACACG
CCAGGACATATGGATTTCTTAGCAGAAGTATATCGTTCATTATCAGTTTTAGATGGGGCA
ATTCTACTGATTTCTGCAAAAGATGGCGTACAAGCACAAACTCGTATATTATTTCATGCA
CTTAGGAAAATGGGGATTCCCACAATCTTTATTATCAATAAGATTGACCAAAATGGAATT
GATTTATCAACGGTTTATCAGGATATTAAAGAGAAACTTTCTGCCGAAATTGTAATCAAA
CAGAAGGTAGAACTGTATCCTAATATGTGTGTGACGAACTTTACCGAATCTGAACAATGG
GATATGGTAATAGAAGGAAATGATTACCTTTTGGAGAAATATACGTCTGGGAAATTATTG
GAAGCATTAGAACTCGAACAAGAGGAAAGCATAAGATTTCATAATTGTTCCCTGTTCCCT
GTTTATCACGGAAGTGCAAAAAACAATATAGGGATTGATAACCTTATAGAAGTGATTACG
AATAAATTTTATTCATCAACACATCGAGGTCAGTCTGAACTTTGCGGAAAAGTTTTCAAA
ATTGAGTATTCGGAAAAAAGACAGCGTCTTGCATATATACGTCTTTATAGTGGCGTACTG
CATTTGCGAGATCCGGTTAGAATATCGGAAAAGGAAAAAATAAAAATTACAGAAATGTAT
ACTTCAATAAATGGTGAATTATGTAAAATCGATAAGGCTTATTCCGGGGAAATTGTTATT
TTGCAGAATGAGTTTTTGAAGTTAAATAGTGTTCTTGGAGATACAAAGCTATTGCCACAG
AGAGAGAGAATTGAAAATCCCCTCCCTCTGCTGCAAACGACTGTTGAACCGAGCAAACCT
CAACAAAGGGAAATGTTACTTGATGCACTTTTAGAAATCTCCGACAGTGACCCGCTTCTG
CGATATTATGTGGATTCTGCGACACATGAAATCATACTTTCTTTCTTAGGGAAAGTACAA
ATGGAAGTGACTTGTGCTCTGCTGCAAGAAAAGTATCATGTGGAGATAGAAATAAAAGAG
CCTACAGTCATTTATATGGAAAGACCGTTAAAAAAAGCAGAGTATACCATTCACATCGAA
GTTCCACCGAATCCTTTCTGGGCTTCCATTGGTCTATCTGTAGCACCGCTTCCATTAGGG
AGCGGAGTACAGTATGAGAGCTCGGTTTCTCTTGGATACTTAAATCAATCGTTTCAAAAT
GCAGTTATGGAGGGGATACGCTATGGCTGTGAACAAGGATTGTATGGTTGGAATGTGACG
GACTGTAAAATCTGTTTTAAGTATGGCTTATACTATAGCCCTGTTAGTACCCCAGCAGAT
TTTCGGATGCTTGCTCCTATTGTATTGGAACAAGTCTTAAAAAAAGCTGGAACAGAATTG
TTAGAGCCATATCTTAGTTTTAAAATTTATGCGCCACAGGAATATCTTTCACGAGCATAC
AACGATGCTCCTAAATATTGTGCGAACATCGTAGACACTCAATTGAAAAATAATGAGGTC
ATTCTTAGTGGAGAAATCCCTGCTCGGTGTATTCAAAAATATCGTAGTGATTTAACTTTC
TTTACAAATGGACGTAGTGTTTGTTTAACAGAGTTAAAAGGGTACCATGTTACTACCGGT
GAACCTGTTTGCCAGCCCCGTCGTCCAAATAGTCGGATAGATAAAGTACGATATATGTTC
AATAAAATAACTTAG
>86581|AUSMDU00006880|Neisseria_gonorrhoeae|8|Neisseria_gonorrhoeae:1-1935
ATGGAGGAAAATCACATGAAAATTATTAATATTGGAGTTTTAGCTCATGTTGATGCAGGA
AAAACTACCTTAACAGAAAGCTTATTATATAACAGTGGAGCGATTACAGAATTAGGAAGC
GTGGACAAAGGTACAACGAGGACGGATAATACGCTTTTAGAACGTCAGAGAGGAATTACA
ATTCAGACAGGAATAACCTCTTTTCAGTGGGAAAATACGAAGGTGAACATCATAGACACG
CCAGGACATATGGATTTCTTAGCAGAAGTATATCGTTCATTATCAGTTTTAGATGGGGCA
ATTCTACTGATTTCTGCAAAAGATGGCGTACAAGCACAAACTCGTATATTATTTCATGCA
CTTAGGAAAATGGGGATTCCCACAATCTTTATTATCAATAAGATTGACCAAAATGGAATT
GATTTATCAACGGTTTATCAGGATATTAAAGAGAAACTTTCTGCCGAAATTGTAATCAAA
CAGAAGGTAGAACTGTATCCTAATATGTGTGTGACGAACTTTACCGAATCTGAACAATGG
GATATGGTAATAGAAGGAAATGATTACCTTTTGGAGAAATATACGTCTGGGAAATTATTG
GAAGCATTAGAACTCGAACAAGAGGAAAGCATAAGATTTCATAATTGTTCCCTGTTCCCT
GTTTATCACGGAAGTGCAAAAAACAATATAGGGATTGATAACCTTATAGAAGTGATTACG
AATAAATTTTATTCATCAACACATCGAGGTCAGTCTGAACTTTGCGGAAAAGTTTTCAAA
ATTGAGTATTCGGAAAAAAGACAGCGTCTTGCATATATACGTCTTTATAGTGGCGTACTG
CATTTGCGAGATCCGGTTAGAATATCGGAAAAGGAAAAAATAAAAATTACAGAAATGTAT
ACTTCAATAAATGGTGAATTATGTAAAATCGATAAGGCTTATTCCGGGGAAATTGTTATT
TTGCAGAATGAGTTTTTGAAGTTAAATAGTGTTCTTGGAGATACAAAGCTATTGCCACAG
AGAGAGAGAATTGAAAATCCCCTCCCTCTGCTGCAAACGACTGTTGAACCGAGCAAACCT
CAACAAAGGGAAATGTTACTTGATGCACTTTTAGAAATCTCCGACAGTGACCCGCTTCTG
CGATATTATGTGGATTCTGCGACACATGAAATCATACTTTCTTTCTTAGGGAAAGTACAA
ATGGAAGTGACTTGTGCTCTGCTGCAAGAAAAGTATCATGTGGAGATAGAAATAAAAGAG
CCTACAGTCATTTATATGGAAAGACCGTTAAAAAAAGCAGAGTATACCATTCACATCGAA
GTTCCACCGAATCCTTTCTGGGCTTCCATTGGTCTATCTGTAGCACCGCTTCCATTAGGG
AGCGGAGTACAGTATGAGAGCTCGGTTTCTCTTGGATACTTAAATCAATCGTTTCAAAAT
GCAGTTATGGAGGGGATACGCTATGGCTGTGAACAAGGATTGTATGGTTGGAATGTGACG
GACTGTAAAATCTGTTTTAAGTATGGCTTATACTATAGCCCTGTTAGTACCCCAGCAGAT
TTTCGGATGCTTGCTCCTATTGTATTGGAACAAGTCTTAAAAAAAGCTGGAACAGAATTG
TTAGAGCCATATCTTAGTTTTAAAATTTATGCGCCACAGGAATATCTTTCACGAGCATAC
AACGATGCTCCTAAATATTGTGCGAACATCGTAGACACTCAATTGAAAAATAATGAGGTC
ATTCTTAGTGGAGAAATCCCTGCTCGGTGTATTCAAAAATATCGTAGTGATTTAACTTTC
TTTACAAATGGACGTAGTGTTTGTTTAACAGAGTTAAAAGGGTACCATGTTACTACCGGT
GAACCTGTTTGCCAGCCCCGTCGTCCAAATAGTCGGATAGATAAAGTACGATATATGTTC
AATAAAATAACTTAG
>86601|AUSMDU00007125|Neisseria_gonorrhoeae|8|Neisseria_gonorrhoeae:1-1935
ATGGAGGAAAATCACATGAAAATTATTAATATTGGAGTTTTAGCTCATGTTGATGCAGGA
AAAACTACCTTAACAGAAAGCTTATTATATAACAGTGGAGCGATTACAGAATTAGGAAGC
GTGGACAAAGGTACAACGAGGACGGATAATACGCTTTTAGAACGTCAGAGAGGAATTACA
ATTCAGACAGGAATAACCTCTTTTCAGTGGGAAAATACGAAGGTGAACATCATAGACACG
CCAGGACATATGGATTTCTTAGCAGAAGTATATCGTTCATTATCAGTTTTAGATGGGGCA
ATTCTACTGATTTCTGCAAAAGATGGCGTACAAGCACAAACTCGTATATTATTTCATGCA
CTTAGGAAAATGGGGATTCCCACAATCTTTATTATCAATAAGATTGACCAAAATGGAATT
GATTTATCAACGGTTTATCAGGATATTAAAGAGAAACTTTCTGCCGAAATTGTAATCAAA
CAGAAGGTAGAACTGTATCCTAATATGTGTGTGACGAACTTTACCGAATCTGAACAATGG
GATATGGTAATAGAAGGAAATGATTACCTTTTGGAGAAATATACGTCTGGGAAATTATTG
GAAGCATTAGAACTCGAACAAGAGGAAAGCATAAGATTTCATAATTGTTCCCTGTTCCCT
GTTTATCACGGAAGTGCAAAAAACAATATAGGGATTGATAACCTTATAGAAGTGATTACG
AATAAATTTTATTCATCAACACATCGAGGTCAGTCTGAACTTTGCGGAAAAGTTTTCAAA
ATTGAGTATTCGGAAAAAAGACAGCGTCTTGCATATATACGTCTTTATAGTGGCGTACTG
CATTTGCGAGATCCGGTTAGAATATCGGAAAAGGAAAAAATAAAAATTACAGAAATGTAT
ACTTCAATAAATGGTGAATTATGTAAAATCGATAAGGCTTATTCCGGGGAAATTGTTATT
TTGCAGAATGAGTTTTTGAAGTTAAATAGTGTTCTTGGAGATACAAAGCTATTGCCACAG
AGAGAGAGAATTGAAAATCCCCTCCCTCTGCTGCAAACGACTGTTGAACCGAGCAAACCT
CAACAAAGGGAAATGTTACTTGATGCACTTTTAGAAATCTCCGACAGTGACCCGCTTCTG
CGATATTATGTGGATTCTGCGACACATGAAATCATACTTTCTTTCTTAGGGAAAGTACAA
ATGGAAGTGACTTGTGCTCTGCTGCAAGAAAAGTATCATGTGGAGATAGAAATAAAAGAG
CCTACAGTCATTTATATGGAAAGACCGTTAAAAAAAGCAGAGTATACCATTCACATCGAA
GTTCCACCGAATCCTTTCTGGGCTTCCATTGGTCTATCTGTAGCACCGCTTCCATTAGGG
AGCGGAGTACAGTATGAGAGCTCGGTTTCTCTTGGATACTTAAATCAATCGTTTCAAAAT
GCAGTTATGGAGGGGATACGCTATGGCTGTGAACAAGGATTGTATGGTTGGAATGTGACG
GACTGTAAAATCTGTTTTAAGTATGGCTTATACTATAGCCCTGTTAGTACCCCAGCAGAT
TTTCGGATGCTTGCTCCTATTGTATTGGAACAAGTCTTAAAAAAAGCTGGAACAGAATTG
TTAGAGCCATATCTTAGTTTTAAAATTTATGCGCCACAGGAATATCTTTCACGAGCATAC
AACGATGCTCCTAAATATTGTGCGAACATCGTAGACACTCAATTGAAAAATAATGAGGTC
ATTCTTAGTGGAGAAATCCCTGCTCGGTGTATTCAAAAATATCGTAGTGATTTAACTTTC
TTTACAAATGGACGTAGTGTTTGTTTAACAGAGTTAAAAGGGTACCATGTTACTACCGGT
GAACCTGTTTGCCAGCCCCGTCGTCCAAATAGTCGGATAGATAAAGTACGATATATGTTC
AATAAAATAACTTAG
>86609|AUSMDU00006966|Neisseria_gonorrhoeae|16|Neisseria_gonorrhoeae:1-1935
ATGGAGGAAAATCACATGAAAATTATTAATATTGGAGTTTTAGCTCATGTTGATGCAGGA
AAAACTACCTTAACAGAAAGCTTATTATATAACAGTGGAGCGATTACAGAATTAGGAAGC
GTGGACAAAGGTACAACGAGGACGGATAATACGCTTTTAGAACGTCAGAGAGGAATTACA
ATTCAGACAGGAATAACCTCTTTTCAGTGGGAAAATACGAAGGTGAACATCATAGACACG
CCAGGACATATGGATTTCTTAGCAGAAGTATATCGTTCATTATCAGTTTTAGATGGGGCA
ATTCTACTGATTTCTGCAAAAGATGGCGTACAAGCACAAACTCGTATATTATTTCATGCA
CTTAGGAAAATGGGGATTCCCACAATCTTTATTATCAATAAGATTGACCAAAATGGAATT
GATTTATCAACGGTTTATCAGGATATTAAAGAGAAACTTTCTGCCGAAATTGTAATCAAA
CAGAAGGTAGAACTGTATCCTAATATGTGTGTGACGAACTTTACCGAATCTGAACAATGG
GATATGGTAATAGAAGGAAATGATTACCTTTTGGAGAAATATACGTCTGGGAAATTATTG
GAAGCATTAGAACTCGAACAAGAGGAAAGCATAAGATTTCATAATTGTTCCCTGTTCCCT
GTTTATCACGGAAGTGCAAAAAACAATATAGGGATTGATAACCTTATAGAAGTGATTACG
AATAAATTTTATTCATCAACACATCGAGGTCAGTCTGAACTTTGCGGAAAAGTTTTCAAA
ATTGAGTATTCGGAAAAAAGACAGCGTCTTGCATATATACGTCTTTATAGTGGCGTACTG
CATTTGCGAGATCCGGTTAGAATATCGGAAAAGGAAAAAATAAAAATTACAGAAATGTAT
ACTTCAATAAATGGTGAATTATGTAAAATCGATAAGGCTTATTCCGGGGAAATTGTTATT
TTGCAGAATGAGTTTTTGAAGTTAAATAGTGTTCTTGGAGATACAAAGCTATTGCCACAG
AGAGAGAGAATTGAAAATCCCCTCCCTCTGCTGCAAACGACTGTTGAACCGAGCAAACCT
CAACAAAGGGAAATGTTACTTGATGCACTTTTAGAAATCTCCGACAGTGACCCGCTTCTG
CGATATTATGTGGATTCTGCGACACATGAAATCATACTTTCTTTCTTAGGGAAAGTACAA
ATGGAAGTGACTTGTGCTCTGCTGCAAGAAAAGTATCATGTGGAGATAGAAATAAAAGAG
CCTACAGTCATTTATATGGAAAGACCGTTAAAAAAAGCAGAGTATACCATTCACATCGAA
GTTCCACCGAATCCTTTCTGGGCTTCCATTGGTCTATCTGTAGCACCGCTTCCATTAGGG
AGCGGAGTACAGTATGAGAGCTCGGTTTCTCTTGGATACTTAAATCAATCGTTTCAAAAT
GCAGTTATGGAGGGGATACGCTATGGCTGTGAACAAGGATTGTATGGTTGGAATGTGACG
GACTGTAAAATCTGTTTTAAGTATGGCTTATACTATAGCCCTGTTAGTACCCCAGCAGAT
TTTCGGATGCTTGCTCCTATTGTATTGGAACAAGTCTTAAAAAAAGCTGGAACAGAATTG
TTAGAGCCATATCTTAGTTTTAAAATTTATGCGCCACAGGAATATCTTTCACGAGCATAC
AACGATGCTCCTAAATATTGTGCGAACATCGTAGACACTCAATTGAAAAATAATGAGGTC
ATTCTTAGTGGAGAAATCCCTGCTCGGTGTATTCAAAAATATCGTAGTGATTTAACTTTC
TTTACAAATGGACGTAGTGTTTGTTTAACAGAGTTAAAAGGGTACCATGTTACTACCGGT
GAACCTGTTTGCCAGCCCCGTCGTCCAAATAGTCGGATAGATAAAGTACGATATATGTTC
AATAAAATAACTTAG
>86614|AUSMDU00006961|Neisseria_gonorrhoeae|16|Neisseria_gonorrhoeae:1-1935
ATGGAGGAAAATCACATGAAAATTATTAATATTGGAGTTTTAGCTCATGTTGATGCAGGA
AAAACTACCTTAACAGAAAGCTTATTATATAACAGTGGAGCGATTACAGAATTAGGAAGC
GTGGACAAAGGTACAACGAGGACGGATAATACGCTTTTAGAACGTCAGAGAGGAATTACA
ATTCAGACAGGAATAACCTCTTTTCAGTGGGAAAATACGAAGGTGAACATCATAGACACG
CCAGGACATATGGATTTCTTAGCAGAAGTATATCGTTCATTATCAGTTTTAGATGGGGCA
ATTCTACTGATTTCTGCAAAAGATGGCGTACAAGCACAAACTCGTATATTATTTCATGCA
CTTAGGAAAATGGGGATTCCCACAATCTTTATTATCAATAAGATTGACCAAAATGGAATT
GATTTATCAACGGTTTATCAGGATATTAAAGAGAAACTTTCTGCCGAAATTGTAATCAAA
CAGAAGGTAGAACTGTATCCTAATATGTGTGTGACGAACTTTACCGAATCTGAACAATGG
GATATGGTAATAGAAGGAAATGATTACCTTTTGGAGAAATATACGTCTGGGAAATTATTG
GAAGCATTAGAACTCGAACAAGAGGAAAGCATAAGATTTCATAATTGTTCCCTGTTCCCT
GTTTATCACGGAAGTGCAAAAAACAATATAGGGATTGATAACCTTATAGAAGTGATTACG
AATAAATTTTATTCATCAACACATCGAGGTCAGTCTGAACTTTGCGGAAAAGTTTTCAAA
ATTGAGTATTCGGAAAAAAGACAGCGTCTTGCATATATACGTCTTTATAGTGGCGTACTG
CATTTGCGAGATCCGGTTAGAATATCGGAAAAGGAAAAAATAAAAATTACAGAAATGTAT
ACTTCAATAAATGGTGAATTATGTAAAATCGATAAGGCTTATTCCGGGGAAATTGTTATT
TTGCAGAATGAGTTTTTGAAGTTAAATAGTGTTCTTGGAGATACAAAGCTATTGCCACAG
AGAGAGAGAATTGAAAATCCCCTCCCTCTGCTGCAAACGACTGTTGAACCGAGCAAACCT
CAACAAAGGGAAATGTTACTTGATGCACTTTTAGAAATCTCCGACAGTGACCCGCTTCTG
CGATATTATGTGGATTCTGCGACACATGAAATCATACTTTCTTTCTTAGGGAAAGTACAA
ATGGAAGTGACTTGTGCTCTGCTGCAAGAAAAGTATCATGTGGAGATAGAAATAAAAGAG
CCTACAGTCATTTATATGGAAAGACCGTTAAAAAAAGCAGAGTATACCATTCACATCGAA
GTTCCACCGAATCCTTTCTGGGCTTCCATTGGTCTATCTGTAGCACCGCTTCCATTAGGG
AGCGGAGTACAGTATGAGAGCTCGGTTTCTCTTGGATACTTAAATCAATCGTTTCAAAAT
GCAGTTATGGAGGGGATACGCTATGGCTGTGAACAAGGATTGTATGGTTGGAATGTGACG
GACTGTAAAATCTGTTTTAAGTATGGCTTATACTATAGCCCTGTTAGTACCCCAGCAGAT
TTTCGGATGCTTGCTCCTATTGTATTGGAACAAGTCTTAAAAAAAGCTGGAACAGAATTG
TTAGAGCCATATCTTAGTTTTAAAATTTATGCGCCACAGGAATATCTTTCACGAGCATAC
AACGATGCTCCTAAATATTGTGCGAACATCGTAGACACTCAATTGAAAAATAATGAGGTC
ATTCTTAGTGGAGAAATCCCTGCTCGGTGTATTCAAAAATATCGTAGTGATTTAACTTTC
TTTACAAATGGACGTAGTGTTTGTTTAACAGAGTTAAAAGGGTACCATGTTACTACCGGT
GAACCTGTTTGCCAGCCCCGTCGTCCAAATAGTCGGATAGATAAAGTACGATATATGTTC
AATAAAATAACTTAG
>86621|AUSMDU00006927|Neisseria_gonorrhoeae|16|Neisseria_gonorrhoeae:1-1935
ATGGAGGAAAATCACATGAAAATTATTAATATTGGAGTTTTAGCTCATGTTGATGCAGGA
AAAACTACCTTAACAGAAAGCTTATTATATAACAGTGGAGCGATTACAGAATTAGGAAGC
GTGGACAAAGGTACAACGAGGACGGATAATACGCTTTTAGAACGTCAGAGAGGAATTACA
ATTCAGACAGGAATAACCTCTTTTCAGTGGGAAAATACGAAGGTGAACATCATAGACACG
CCAGGACATATGGATTTCTTAGCAGAAGTATATCGTTCATTATCAGTTTTAGATGGGGCA
ATTCTACTGATTTCTGCAAAAGATGGCGTACAAGCACAAACTCGTATATTATTTCATGCA
CTTAGGAAAATGGGGATTCCCACAATCTTTATTATCAATAAGATTGACCAAAATGGAATT
GATTTATCAACGGTTTATCAGGATATTAAAGAGAAACTTTCTGCCGAAATTGTAATCAAA
CAGAAGGTAGAACTGTATCCTAATATGTGTGTGACGAACTTTACCGAATCTGAACAATGG
GATATGGTAATAGAAGGAAATGATTACCTTTTGGAGAAATATACGTCTGGGAAATTATTG
GAAGCATTAGAACTCGAACAAGAGGAAAGCATAAGATTTCATAATTGTTCCCTGTTCCCT
GTTTATCACGGAAGTGCAAAAAACAATATAGGGATTGATAACCTTATAGAAGTGATTACG
AATAAATTTTATTCATCAACACATCGAGGTCAGTCTGAACTTTGCGGAAAAGTTTTCAAA
ATTGAGTATTCGGAAAAAAGACAGCGTCTTGCATATATACGTCTTTATAGTGGCGTACTG
CATTTGCGAGATCCGGTTAGAATATCGGAAAAGGAAAAAATAAAAATTACAGAAATGTAT
ACTTCAATAAATGGTGAATTATGTAAAATCGATAAGGCTTATTCCGGGGAAATTGTTATT
TTGCAGAATGAGTTTTTGAAGTTAAATAGTGTTCTTGGAGATACAAAGCTATTGCCACAG
AGAGAGAGAATTGAAAATCCCCTCCCTCTGCTGCAAACGACTGTTGAACCGAGCAAACCT
CAACAAAGGGAAATGTTACTTGATGCACTTTTAGAAATCTCCGACAGTGACCCGCTTCTG
CGATATTATGTGGATTCTGCGACACATGAAATCATACTTTCTTTCTTAGGGAAAGTACAA
ATGGAAGTGACTTGTGCTCTGCTGCAAGAAAAGTATCATGTGGAGATAGAAATAAAAGAG
CCTACAGTCATTTATATGGAAAGACCGTTAAAAAAAGCAGAGTATACCATTCACATCGAA
GTTCCACCGAATCCTTTCTGGGCTTCCATTGGTCTATCTGTAGCACCGCTTCCATTAGGG
AGCGGAGTACAGTATGAGAGCTCGGTTTCTCTTGGATACTTAAATCAATCGTTTCAAAAT
GCAGTTATGGAGGGGATACGCTATGGCTGTGAACAAGGATTGTATGGTTGGAATGTGACG
GACTGTAAAATCTGTTTTAAGTATGGCTTATACTATAGCCCTGTTAGTACCCCAGCAGAT
TTTCGGATGCTTGCTCCTATTGTATTGGAACAAGTCTTAAAAAAAGCTGGAACAGAATTG
TTAGAGCCATATCTTAGTTTTAAAATTTATGCGCCACAGGAATATCTTTCACGAGCATAC
AACGATGCTCCTAAATATTGTGCGAACATCGTAGACACTCAATTGAAAAATAATGAGGTC
ATTCTTAGTGGAGAAATCCCTGCTCGGTGTATTCAAAAATATCGTAGTGATTTAACTTTC
TTTACAAATGGACGTAGTGTTTGTTTAACAGAGTTAAAAGGGTACCATGTTACTACCGGT
GAACCTGTTTGCCAGCCCCGTCGTCCAAATAGTCGGATAGATAAAGTACGATATATGTTC
AATAAAATAACTTAG
>86637|AUSMDU00007142|Neisseria_gonorrhoeae|16|Neisseria_gonorrhoeae:1-1935
ATGGAGGAAAATCACATGAAAATTATTAATATTGGAGTTTTAGCTCATGTTGATGCAGGA
AAAACTACCTTAACAGAAAGCTTATTATATAACAGTGGAGCGATTACAGAATTAGGAAGC
GTGGACAAAGGTACAACGAGGACGGATAATACGCTTTTAGAACGTCAGAGAGGAATTACA
ATTCAGACAGGAATAACCTCTTTTCAGTGGGAAAATACGAAGGTGAACATCATAGACACG
CCAGGACATATGGATTTCTTAGCAGAAGTATATCGTTCATTATCAGTTTTAGATGGGGCA
ATTCTACTGATTTCTGCAAAAGATGGCGTACAAGCACAAACTCGTATATTATTTCATGCA
CTTAGGAAAATGGGGATTCCCACAATCTTTATTATCAATAAGATTGACCAAAATGGAATT
GATTTATCAACGGTTTATCAGGATATTAAAGAGAAACTTTCTGCCGAAATTGTAATCAAA
CAGAAGGTAGAACTGTATCCTAATATGTGTGTGACGAACTTTACCGAATCTGAACAATGG
GATATGGTAATAGAAGGAAATGATTACCTTTTGGAGAAATATACGTCTGGGAAATTATTG
GAAGCATTAGAACTCGAACAAGAGGAAAGCATAAGATTTCATAATTGTTCCCTGTTCCCT
GTTTATCACGGAAGTGCAAAAAACAATATAGGGATTGATAACCTTATAGAAGTGATTACG
AATAAATTTTATTCATCAACACATCGAGGTCAGTCTGAACTTTGCGGAAAAGTTTTCAAA
ATTGAGTATTCGGAAAAAAGACAGCGTCTTGCATATATACGTCTTTATAGTGGCGTACTG
CATTTGCGAGATCCGGTTAGAATATCGGAAAAGGAAAAAATAAAAATTACAGAAATGTAT
ACTTCAATAAATGGTGAATTATGTAAAATCGATAAGGCTTATTCCGGGGAAATTGTTATT
TTGCAGAATGAGTTTTTGAAGTTAAATAGTGTTCTTGGAGATACAAAGCTATTGCCACAG
AGAGAGAGAATTGAAAATCCCCTCCCTCTGCTGCAAACGACTGTTGAACCGAGCAAACCT
CAACAAAGGGAAATGTTACTTGATGCACTTTTAGAAATCTCCGACAGTGACCCGCTTCTG
CGATATTATGTGGATTCTGCGACACATGAAATCATACTTTCTTTCTTAGGGAAAGTACAA
ATGGAAGTGACTTGTGCTCTGCTGCAAGAAAAGTATCATGTGGAGATAGAAATAAAAGAG
CCTACAGTCATTTATATGGAAAGACCGTTAAAAAAAGCAGAGTATACCATTCACATCGAA
GTTCCACCGAATCCTTTCTGGGCTTCCATTGGTCTATCTGTAGCACCGCTTCCATTAGGG
AGCGGAGTACAGTATGAGAGCTCGGTTTCTCTTGGATACTTAAATCAATCGTTTCAAAAT
GCAGTTATGGAGGGGATACGCTATGGCTGTGAACAAGGATTGTATGGTTGGAATGTGACG
GACTGTAAAATCTGTTTTAAGTATGGCTTATACTATAGCCCTGTTAGTACCCCAGCAGAT
TTTCGGATGCTTGCTCCTATTGTATTGGAACAAGTCTTAAAAAAAGCTGGAACAGAATTG
TTAGAGCCATATCTTAGTTTTAAAATTTATGCGCCACAGGAATATCTTTCACGAGCATAC
AACGATGCTCCTAAATATTGTGCGAACATCGTAGACACTCAATTGAAAAATAATGAGGTC
ATTCTTAGTGGAGAAATCCCTGCTCGGTGTATTCAAAAATATCGTAGTGATTTAACTTTC
TTTACAAATGGACGTAGTGTTTGTTTAACAGAGTTAAAAGGGTACCATGTTACTACCGGT
GAACCTGTTTGCCAGCCCCGTCGTCCAAATAGTCGGATAGATAAAGTACGATATATGTTC
AATAAAATAACTTAG
>86638|AUSMDU00007143|Neisseria_gonorrhoeae|16|Neisseria_gonorrhoeae:1-1935
ATGGAGGAAAATCACATGAAAATTATTAATATTGGAGTTTTAGCTCATGTTGATGCAGGA
AAAACTACCTTAACAGAAAGCTTATTATATAACAGTGGAGCGATTACAGAATTAGGAAGC
GTGGACAAAGGTACAACGAGGACGGATAATACGCTTTTAGAACGTCAGAGAGGAATTACA
ATTCAGACAGGAATAACCTCTTTTCAGTGGGAAAATACGAAGGTGAACATCATAGACACG
CCAGGACATATGGATTTCTTAGCAGAAGTATATCGTTCATTATCAGTTTTAGATGGGGCA
ATTCTACTGATTTCTGCAAAAGATGGCGTACAAGCACAAACTCGTATATTATTTCATGCA
CTTAGGAAAATGGGGATTCCCACAATCTTTATTATCAATAAGATTGACCAAAATGGAATT
GATTTATCAACGGTTTATCAGGATATTAAAGAGAAACTTTCTGCCGAAATTGTAATCAAA
CAGAAGGTAGAACTGTATCCTAATATGTGTGTGACGAACTTTACCGAATCTGAACAATGG
GATATGGTAATAGAAGGAAATGATTACCTTTTGGAGAAATATACGTCTGGGAAATTATTG
GAAGCATTAGAACTCGAACAAGAGGAAAGCATAAGATTTCATAATTGTTCCCTGTTCCCT
GTTTATCACGGAAGTGCAAAAAACAATATAGGGATTGATAACCTTATAGAAGTGATTACG
AATAAATTTTATTCATCAACACATCGAGGTCAGTCTGAACTTTGCGGAAAAGTTTTCAAA
ATTGAGTATTCGGAAAAAAGACAGCGTCTTGCATATATACGTCTTTATAGTGGCGTACTG
CATTTGCGAGATCCGGTTAGAATATCGGAAAAGGAAAAAATAAAAATTACAGAAATGTAT
ACTTCAATAAATGGTGAATTATGTAAAATCGATAAGGCTTATTCCGGGGAAATTGTTATT
TTGCAGAATGAGTTTTTGAAGTTAAATAGTGTTCTTGGAGATACAAAGCTATTGCCACAG
AGAGAGAGAATTGAAAATCCCCTCCCTCTGCTGCAAACGACTGTTGAACCGAGCAAACCT
CAACAAAGGGAAATGTTACTTGATGCACTTTTAGAAATCTCCGACAGTGACCCGCTTCTG
CGATATTATGTGGATTCTGCGACACATGAAATCATACTTTCTTTCTTAGGGAAAGTACAA
ATGGAAGTGACTTGTGCTCTGCTGCAAGAAAAGTATCATGTGGAGATAGAAATAAAAGAG
CCTACAGTCATTTATATGGAAAGACCGTTAAAAAAAGCAGAGTATACCATTCACATCGAA
GTTCCACCGAATCCTTTCTGGGCTTCCATTGGTCTATCTGTAGCACCGCTTCCATTAGGG
AGCGGAGTACAGTATGAGAGCTCGGTTTCTCTTGGATACTTAAATCAATCGTTTCAAAAT
GCAGTTATGGAGGGGATACGCTATGGCTGTGAACAAGGATTGTATGGTTGGAATGTGACG
GACTGTAAAATCTGTTTTAAGTATGGCTTATACTATAGCCCTGTTAGTACCCCAGCAGAT
TTTCGGATGCTTGCTCCTATTGTATTGGAACAAGTCTTAAAAAAAGCTGGAACAGAATTG
TTAGAGCCATATCTTAGTTTTAAAATTTATGCGCCACAGGAATATCTTTCACGAGCATAC
AACGATGCTCCTAAATATTGTGCGAACATCGTAGACACTCAATTGAAAAATAATGAGGTC
ATTCTTAGTGGAGAAATCCCTGCTCGGTGTATTCAAAAATATCGTAGTGATTTAACTTTC
TTTACAAATGGACGTAGTGTTTGTTTAACAGAGTTAAAAGGGTACCATGTTACTACCGGT
GAACCTGTTTGCCAGCCCCGTCGTCCAAATAGTCGGATAGATAAAGTACGATATATGTTC
AATAAAATAACTTAG
>86651|AUSMDU00004497|Neisseria_gonorrhoeae|8|Neisseria_gonorrhoeae:1-1935
ATGGAGGAAAATCACATGAAAATTATTAATATTGGAGTTTTAGCTCATGTTGATGCAGGA
AAAACTACCTTAACAGAAAGCTTATTATATAACAGTGGAGCGATTACAGAATTAGGAAGC
GTGGACAAAGGTACAACGAGGACGGATAATACGCTTTTAGAACGTCAGAGAGGAATTACA
ATTCAGACAGGAATAACCTCTTTTCAGTGGGAAAATACGAAGGTGAACATCATAGACACG
CCAGGACATATGGATTTCTTAGCAGAAGTATATCGTTCATTATCAGTTTTAGATGGGGCA
ATTCTACTGATTTCTGCAAAAGATGGCGTACAAGCACAAACTCGTATATTATTTCATGCA
CTTAGGAAAATGGGGATTCCCACAATCTTTATTATCAATAAGATTGACCAAAATGGAATT
GATTTATCAACGGTTTATCAGGATATTAAAGAGAAACTTTCTGCCGAAATTGTAATCAAA
CAGAAGGTAGAACTGTATCCTAATATGTGTGTGACGAACTTTACCGAATCTGAACAATGG
GATATGGTAATAGAAGGAAATGATTACCTTTTGGAGAAATATACGTCTGGGAAATTATTG
GAAGCATTAGAACTCGAACAAGAGGAAAGCATAAGATTTCATAATTGTTCCCTGTTCCCT
GTTTATCACGGAAGTGCAAAAAACAATATAGGGATTGATAACCTTATAGAAGTGATTACG
AATAAATTTTATTCATCAACACATCGAGGTCAGTCTGAACTTTGCGGAAAAGTTTTCAAA
ATTGAGTATTCGGAAAAAAGACAGCGTCTTGCATATATACGTCTTTATAGTGGCGTACTG
CATTTGCGAGATCCGGTTAGAATATCGGAAAAGGAAAAAATAAAAATTACAGAAATGTAT
ACTTCAATAAATGGTGAATTATGTAAAATCGATAAGGCTTATTCCGGGGAAATTGTTATT
TTGCAGAATGAGTTTTTGAAGTTAAATAGTGTTCTTGGAGATACAAAGCTATTGCCACAG
AGAGAGAGAATTGAAAATCCCCTCCCTCTGCTGCAAACGACTGTTGAACCGAGCAAACCT
CAACAAAGGGAAATGTTACTTGATGCACTTTTAGAAATCTCCGACAGTGACCCGCTTCTG
CGATATTATGTGGATTCTGCGACACATGAAATCATACTTTCTTTCTTAGGGAAAGTACAA
ATGGAAGTGACTTGTGCTCTGCTGCAAGAAAAGTATCATGTGGAGATAGAAATAAAAGAG
CCTACAGTCATTTATATGGAAAGACCGTTAAAAAAAGCAGAGTATACCATTCACATCGAA
GTTCCACCGAATCCTTTCTGGGCTTCCATTGGTCTATCTGTAGCACCGCTTCCATTAGGG
AGCGGAGTACAGTATGAGAGCTCGGTTTCTCTTGGATACTTAAATCAATCGTTTCAAAAT
GCAGTTATGGAGGGGATACGCTATGGCTGTGAACAAGGATTGTATGGTTGGAATGTGACG
GACTGTAAAATCTGTTTTAAGTATGGCTTATACTATAGCCCTGTTAGTACCCCAGCAGAT
TTTCGGATGCTTGCTCCTATTGTATTGGAACAAGTCTTAAAAAAAGCTGGAACAGAATTG
TTAGAGCCATATCTTAGTTTTAAAATTTATGCGCCACAGGAATATCTTTCACGAGCATAC
AACGATGCTCCTAAATATTGTGCGAACATCGTAGACACTCAATTGAAAAATAATGAGGTC
ATTCTTAGTGGAGAAATCCCTGCTCGGTGTATTCAAAAATATCGTAGTGATTTAACTTTC
TTTACAAATGGACGTAGTGTTTGTTTAACAGAGTTAAAAGGGTACCATGTTACTACCGGT
GAACCTGTTTGCCAGCCCCGTCGTCCAAATAGTCGGATAGATAAAGTACGATATATGTTC
AATAAAATAACTTAG
>86656|AUSMDU00007075|Neisseria_gonorrhoeae|16|Neisseria_gonorrhoeae:1-1935
ATGGAGGAAAATCACATGAAAATTATTAATATTGGAGTTTTAGCTCATGTTGATGCAGGA
AAAACTACCTTAACAGAAAGCTTATTATATAACAGTGGAGCGATTACAGAATTAGGAAGC
GTGGACAAAGGTACAACGAGGACGGATAATACGCTTTTAGAACGTCAGAGAGGAATTACA
ATTCAGACAGGAATAACCTCTTTTCAGTGGGAAAATACGAAGGTGAACATCATAGACACG
CCAGGACATATGGATTTCTTAGCAGAAGTATATCGTTCATTATCAGTTTTAGATGGGGCA
ATTCTACTGATTTCTGCAAAAGATGGCGTACAAGCACAAACTCGTATATTATTTCATGCA
CTTAGGAAAATGGGGATTCCCACAATCTTTATTATCAATAAGATTGACCAAAATGGAATT
GATTTATCAACGGTTTATCAGGATATTAAAGAGAAACTTTCTGCCGAAATTGTAATCAAA
CAGAAGGTAGAACTGTATCCTAATATGTGTGTGACGAACTTTACCGAATCTGAACAATGG
GATATGGTAATAGAAGGAAATGATTACCTTTTGGAGAAATATACGTCTGGGAAATTATTG
GAAGCATTAGAACTCGAACAAGAGGAAAGCATAAGATTTCATAATTGTTCCCTGTTCCCT
GTTTATCACGGAAGTGCAAAAAACAATATAGGGATTGATAACCTTATAGAAGTGATTACG
AATAAATTTTATTCATCAACACATCGAGGTCAGTCTGAACTTTGCGGAAAAGTTTTCAAA
ATTGAGTATTCGGAAAAAAGACAGCGTCTTGCATATATACGTCTTTATAGTGGCGTACTG
CATTTGCGAGATCCGGTTAGAATATCGGAAAAGGAAAAAATAAAAATTACAGAAATGTAT
ACTTCAATAAATGGTGAATTATGTAAAATCGATAAGGCTTATTCCGGGGAAATTGTTATT
TTGCAGAATGAGTTTTTGAAGTTAAATAGTGTTCTTGGAGATACAAAGCTATTGCCACAG
AGAGAGAGAATTGAAAATCCCCTCCCTCTGCTGCAAACGACTGTTGAACCGAGCAAACCT
CAACAAAGGGAAATGTTACTTGATGCACTTTTAGAAATCTCCGACAGTGACCCGCTTCTG
CGATATTATGTGGATTCTGCGACACATGAAATCATACTTTCTTTCTTAGGGAAAGTACAA
ATGGAAGTGACTTGTGCTCTGCTGCAAGAAAAGTATCATGTGGAGATAGAAATAAAAGAG
CCTACAGTCATTTATATGGAAAGACCGTTAAAAAAAGCAGAGTATACCATTCACATCGAA
GTTCCACCGAATCCTTTCTGGGCTTCCATTGGTCTATCTGTAGCACCGCTTCCATTAGGG
AGCGGAGTACAGTATGAGAGCTCGGTTTCTCTTGGATACTTAAATCAATCGTTTCAAAAT
GCAGTTATGGAGGGGATACGCTATGGCTGTGAACAAGGATTGTATGGTTGGAATGTGACG
GACTGTAAAATCTGTTTTAAGTATGGCTTATACTATAGCCCTGTTAGTACCCCAGCAGAT
TTTCGGATGCTTGCTCCTATTGTATTGGAACAAGTCTTAAAAAAAGCTGGAACAGAATTG
TTAGAGCCATATCTTAGTTTTAAAATTTATGCGCCACAGGAATATCTTTCACGAGCATAC
AACGATGCTCCTAAATATTGTGCGAACATCGTAGACACTCAATTGAAAAATAATGAGGTC
ATTCTTAGTGGAGAAATCCCTGCTCGGTGTATTCAAAAATATCGTAGTGATTTAACTTTC
TTTACAAATGGACGTAGTGTTTGTTTAACAGAGTTAAAAGGGTACCATGTTACTACCGGT
GAACCTGTTTGCCAGCCCCGTCGTCCAAATAGTCGGATAGATAAAGTACGATATATGTTC
AATAAAATAACTTAG
>86661|AUSMDU00007070|Neisseria_gonorrhoeae|16|Neisseria_gonorrhoeae:1-1935
ATGGAGGAAAATCACATGAAAATTATTAATATTGGAGTTTTAGCTCATGTTGATGCAGGA
AAAACTACCTTAACAGAAAGCTTATTATATAACAGTGGAGCGATTACAGAATTAGGAAGC
GTGGACAAAGGTACAACGAGGACGGATAATACGCTTTTAGAACGTCAGAGAGGAATTACA
ATTCAGACAGGAATAACCTCTTTTCAGTGGGAAAATACGAAGGTGAACATCATAGACACG
CCAGGACATATGGATTTCTTAGCAGAAGTATATCGTTCATTATCAGTTTTAGATGGGGCA
ATTCTACTGATTTCTGCAAAAGATGGCGTACAAGCACAAACTCGTATATTATTTCATGCA
CTTAGGAAAATGGGGATTCCCACAATCTTTATTATCAATAAGATTGACCAAAATGGAATT
GATTTATCAACGGTTTATCAGGATATTAAAGAGAAACTTTCTGCCGAAATTGTAATCAAA
CAGAAGGTAGAACTGTATCCTAATATGTGTGTGACGAACTTTACCGAATCTGAACAATGG
GATATGGTAATAGAAGGAAATGATTACCTTTTGGAGAAATATACGTCTGGGAAATTATTG
GAAGCATTAGAACTCGAACAAGAGGAAAGCATAAGATTTCATAATTGTTCCCTGTTCCCT
GTTTATCACGGAAGTGCAAAAAACAATATAGGGATTGATAACCTTATAGAAGTGATTACG
AATAAATTTTATTCATCAACACATCGAGGTCAGTCTGAACTTTGCGGAAAAGTTTTCAAA
ATTGAGTATTCGGAAAAAAGACAGCGTCTTGCATATATACGTCTTTATAGTGGCGTACTG
CATTTGCGAGATCCGGTTAGAATATCGGAAAAGGAAAAAATAAAAATTACAGAAATGTAT
ACTTCAATAAATGGTGAATTATGTAAAATCGATAAGGCTTATTCCGGGGAAATTGTTATT
TTGCAGAATGAGTTTTTGAAGTTAAATAGTGTTCTTGGAGATACAAAGCTATTGCCACAG
AGAGAGAGAATTGAAAATCCCCTCCCTCTGCTGCAAACGACTGTTGAACCGAGCAAACCT
CAACAAAGGGAAATGTTACTTGATGCACTTTTAGAAATCTCCGACAGTGACCCGCTTCTG
CGATATTATGTGGATTCTGCGACACATGAAATCATACTTTCTTTCTTAGGGAAAGTACAA
ATGGAAGTGACTTGTGCTCTGCTGCAAGAAAAGTATCATGTGGAGATAGAAATAAAAGAG
CCTACAGTCATTTATATGGAAAGACCGTTAAAAAAAGCAGAGTATACCATTCACATCGAA
GTTCCACCGAATCCTTTCTGGGCTTCCATTGGTCTATCTGTAGCACCGCTTCCATTAGGG
AGCGGAGTACAGTATGAGAGCTCGGTTTCTCTTGGATACTTAAATCAATCGTTTCAAAAT
GCAGTTATGGAGGGGATACGCTATGGCTGTGAACAAGGATTGTATGGTTGGAATGTGACG
GACTGTAAAATCTGTTTTAAGTATGGCTTATACTATAGCCCTGTTAGTACCCCAGCAGAT
TTTCGGATGCTTGCTCCTATTGTATTGGAACAAGTCTTAAAAAAAGCTGGAACAGAATTG
TTAGAGCCATATCTTAGTTTTAAAATTTATGCGCCACAGGAATATCTTTCACGAGCATAC
AACGATGCTCCTAAATATTGTGCGAACATCGTAGACACTCAATTGAAAAATAATGAGGTC
ATTCTTAGTGGAGAAATCCCTGCTCGGTGTATTCAAAAATATCGTAGTGATTTAACTTTC
TTTACAAATGGACGTAGTGTTTGTTTAACAGAGTTAAAAGGGTACCATGTTACTACCGGT
GAACCTGTTTGCCAGCCCCGTCGTCCAAATAGTCGGATAGATAAAGTACGATATATGTTC
AATAAAATAACTTAG
>86698|AUSMDU00006865|Neisseria_gonorrhoeae|16|Neisseria_gonorrhoeae:1-1935
ATGGAGGAAAATCACATGAAAATTATTAATATTGGAGTTTTAGCTCATGTTGATGCAGGA
AAAACTACCTTAACAGAAAGCTTATTATATAACAGTGGAGCGATTACAGAATTAGGAAGC
GTGGACAAAGGTACAACGAGGACGGATAATACGCTTTTAGAACGTCAGAGAGGAATTACA
ATTCAGACAGGAATAACCTCTTTTCAGTGGGAAAATACGAAGGTGAACATCATAGACACG
CCAGGACATATGGATTTCTTAGCAGAAGTATATCGTTCATTATCAGTTTTAGATGGGGCA
ATTCTACTGATTTCTGCAAAAGATGGCGTACAAGCACAAACTCGTATATTATTTCATGCA
CTTAGGAAAATGGGGATTCCCACAATCTTTATTATCAATAAGATTGACCAAAATGGAATT
GATTTATCAACGGTTTATCAGGATATTAAAGAGAAACTTTCTGCCGAAATTGTAATCAAA
CAGAAGGTAGAACTGTATCCTAATATGTGTGTGACGAACTTTACCGAATCTGAACAATGG
GATATGGTAATAGAAGGAAATGATTACCTTTTGGAGAAATATACGTCTGGGAAATTATTG
GAAGCATTAGAACTCGAACAAGAGGAAAGCATAAGATTTCATAATTGTTCCCTGTTCCCT
GTTTATCACGGAAGTGCAAAAAACAATATAGGGATTGATAACCTTATAGAAGTGATTACG
AATAAATTTTATTCATCAACACATCGAGGTCAGTCTGAACTTTGCGGAAAAGTTTTCAAA
ATTGAGTATTCGGAAAAAAGACAGCGTCTTGCATATATACGTCTTTATAGTGGCGTACTG
CATTTGCGAGATCCGGTTAGAATATCGGAAAAGGAAAAAATAAAAATTACAGAAATGTAT
ACTTCAATAAATGGTGAATTATGTAAAATCGATAAGGCTTATTCCGGGGAAATTGTTATT
TTGCAGAATGAGTTTTTGAAGTTAAATAGTGTTCTTGGAGATACAAAGCTATTGCCACAG
AGAGAGAGAATTGAAAATCCCCTCCCTCTGCTGCAAACGACTGTTGAACCGAGCAAACCT
CAACAAAGGGAAATGTTACTTGATGCACTTTTAGAAATCTCCGACAGTGACCCGCTTCTG
CGATATTATGTGGATTCTGCGACACATGAAATCATACTTTCTTTCTTAGGGAAAGTACAA
ATGGAAGTGACTTGTGCTCTGCTGCAAGAAAAGTATCATGTGGAGATAGAAATAAAAGAG
CCTACAGTCATTTATATGGAAAGACCGTTAAAAAAAGCAGAGTATACCATTCACATCGAA
GTTCCACCGAATCCTTTCTGGGCTTCCATTGGTCTATCTGTAGCACCGCTTCCATTAGGG
AGCGGAGTACAGTATGAGAGCTCGGTTTCTCTTGGATACTTAAATCAATCGTTTCAAAAT
GCAGTTATGGAGGGGATACGCTATGGCTGTGAACAAGGATTGTATGGTTGGAATGTGACG
GACTGTAAAATCTGTTTTAAGTATGGCTTATACTATAGCCCTGTTAGTACCCCAGCAGAT
TTTCGGATGCTTGCTCCTATTGTATTGGAACAAGTCTTAAAAAAAGCTGGAACAGAATTG
TTAGAGCCATATCTTAGTTTTAAAATTTATGCGCCACAGGAATATCTTTCACGAGCATAC
AACGATGCTCCTAAATATTGTGCGAACATCGTAGACACTCAATTGAAAAATAATGAGGTC
ATTCTTAGTGGAGAAATCCCTGCTCGGTGTATTCAAAAATATCGTAGTGATTTAACTTTC
TTTACAAATGGACGTAGTGTTTGTTTAACAGAGTTAAAAGGGTACCATGTTACTACCGGT
GAACCTGTTTGCCAGCCCCGTCGTCCAAATAGTCGGATAGATAAAGTACGATATATGTTC
AATAAAATAACTTAG
>86699|AUSMDU00006980|Neisseria_gonorrhoeae|16|Neisseria_gonorrhoeae:1-1935
ATGGAGGAAAATCACATGAAAATTATTAATATTGGAGTTTTAGCTCATGTTGATGCAGGA
AAAACTACCTTAACAGAAAGCTTATTATATAACAGTGGAGCGATTACAGAATTAGGAAGC
GTGGACAAAGGTACAACGAGGACGGATAATACGCTTTTAGAACGTCAGAGAGGAATTACA
ATTCAGACAGGAATAACCTCTTTTCAGTGGGAAAATACGAAGGTGAACATCATAGACACG
CCAGGACATATGGATTTCTTAGCAGAAGTATATCGTTCATTATCAGTTTTAGATGGGGCA
ATTCTACTGATTTCTGCAAAAGATGGCGTACAAGCACAAACTCGTATATTATTTCATGCA
CTTAGGAAAATGGGGATTCCCACAATCTTTATTATCAATAAGATTGACCAAAATGGAATT
GATTTATCAACGGTTTATCAGGATATTAAAGAGAAACTTTCTGCCGAAATTGTAATCAAA
CAGAAGGTAGAACTGTATCCTAATATGTGTGTGACGAACTTTACCGAATCTGAACAATGG
GATATGGTAATAGAAGGAAATGATTACCTTTTGGAGAAATATACGTCTGGGAAATTATTG
GAAGCATTAGAACTCGAACAAGAGGAAAGCATAAGATTTCATAATTGTTCCCTGTTCCCT
GTTTATCACGGAAGTGCAAAAAACAATATAGGGATTGATAACCTTATAGAAGTGATTACG
AATAAATTTTATTCATCAACACATCGAGGTCAGTCTGAACTTTGCGGAAAAGTTTTCAAA
ATTGAGTATTCGGAAAAAAGACAGCGTCTTGCATATATACGTCTTTATAGTGGCGTACTG
CATTTGCGAGATCCGGTTAGAATATCGGAAAAGGAAAAAATAAAAATTACAGAAATGTAT
ACTTCAATAAATGGTGAATTATGTAAAATCGATAAGGCTTATTCCGGGGAAATTGTTATT
TTGCAGAATGAGTTTTTGAAGTTAAATAGTGTTCTTGGAGATACAAAGCTATTGCCACAG
AGAGAGAGAATTGAAAATCCCCTCCCTCTGCTGCAAACGACTGTTGAACCGAGCAAACCT
CAACAAAGGGAAATGTTACTTGATGCACTTTTAGAAATCTCCGACAGTGACCCGCTTCTG
CGATATTATGTGGATTCTGCGACACATGAAATCATACTTTCTTTCTTAGGGAAAGTACAA
ATGGAAGTGACTTGTGCTCTGCTGCAAGAAAAGTATCATGTGGAGATAGAAATAAAAGAG
CCTACAGTCATTTATATGGAAAGACCGTTAAAAAAAGCAGAGTATACCATTCACATCGAA
GTTCCACCGAATCCTTTCTGGGCTTCCATTGGTCTATCTGTAGCACCGCTTCCATTAGGG
AGCGGAGTACAGTATGAGAGCTCGGTTTCTCTTGGATACTTAAATCAATCGTTTCAAAAT
GCAGTTATGGAGGGGATACGCTATGGCTGTGAACAAGGATTGTATGGTTGGAATGTGACG
GACTGTAAAATCTGTTTTAAGTATGGCTTATACTATAGCCCTGTTAGTACCCCAGCAGAT
TTTCGGATGCTTGCTCCTATTGTATTGGAACAAGTCTTAAAAAAAGCTGGAACAGAATTG
TTAGAGCCATATCTTAGTTTTAAAATTTATGCGCCACAGGAATATCTTTCACGAGCATAC
AACGATGCTCCTAAATATTGTGCGAACATCGTAGACACTCAATTGAAAAATAATGAGGTC
ATTCTTAGTGGAGAAATCCCTGCTCGGTGTATTCAAAAATATCGTAGTGATTTAACTTTC
TTTACAAATGGACGTAGTGTTTGTTTAACAGAGTTAAAAGGGTACCATGTTACTACCGGT
GAACCTGTTTGCCAGCCCCGTCGTCCAAATAGTCGGATAGATAAAGTACGATATATGTTC
AATAAAATAACTTAG
>86779|AUSMDU00004488|Neisseria_gonorrhoeae|16|Neisseria_gonorrhoeae:1-1935
ATGGAGGAAAATCACATGAAAATTATTAATATTGGAGTTTTAGCTCATGTTGATGCAGGA
AAAACTACCTTAACAGAAAGCTTATTATATAACAGTGGAGCGATTACAGAATTAGGAAGC
GTGGACAAAGGTACAACGAGGACGGATAATACGCTTTTAGAACGTCAGAGAGGAATTACA
ATTCAGACAGGAATAACCTCTTTTCAGTGGGAAAATACGAAGGTGAACATCATAGACACG
CCAGGACATATGGATTTCTTAGCAGAAGTATATCGTTCATTATCAGTTTTAGATGGGGCA
ATTCTACTGATTTCTGCAAAAGATGGCGTACAAGCACAAACTCGTATATTATTTCATGCA
CTTAGGAAAATGGGGATTCCCACAATCTTTATTATCAATAAGATTGACCAAAATGGAATT
GATTTATCAACGGTTTATCAGGATATTAAAGAGAAACTTTCTGCCGAAATTGTAATCAAA
CAGAAGGTAGAACTGTATCCTAATATGTGTGTGACGAACTTTACCGAATCTGAACAATGG
GATATGGTAATAGAAGGAAATGATTACCTTTTGGAGAAATATACGTCTGGGAAATTATTG
GAAGCATTAGAACTCGAACAAGAGGAAAGCATAAGATTTCATAATTGTTCCCTGTTCCCT
GTTTATCACGGAAGTGCAAAAAACAATATAGGGATTGATAACCTTATAGAAGTGATTACG
AATAAATTTTATTCATCAACACATCGAGGTCAGTCTGAACTTTGCGGAAAAGTTTTCAAA
ATTGAGTATTCGGAAAAAAGACAGCGTCTTGCATATATACGTCTTTATAGTGGCGTACTG
CATTTGCGAGATCCGGTTAGAATATCGGAAAAGGAAAAAATAAAAATTACAGAAATGTAT
ACTTCAATAAATGGTGAATTATGTAAAATCGATAAGGCTTATTCCGGGGAAATTGTTATT
TTGCAGAATGAGTTTTTGAAGTTAAATAGTGTTCTTGGAGATACAAAGCTATTGCCACAG
AGAGAGAGAATTGAAAATCCCCTCCCTCTGCTGCAAACGACTGTTGAACCGAGCAAACCT
CAACAAAGGGAAATGTTACTTGATGCACTTTTAGAAATCTCCGACAGTGACCCGCTTCTG
CGATATTATGTGGATTCTGCGACACATGAAATCATACTTTCTTTCTTAGGGAAAGTACAA
ATGGAAGTGACTTGTGCTCTGCTGCAAGAAAAGTATCATGTGGAGATAGAAATAAAAGAG
CCTACAGTCATTTATATGGAAAGACCGTTAAAAAAAGCAGAGTATACCATTCACATCGAA
GTTCCACCGAATCCTTTCTGGGCTTCCATTGGTCTATCTGTAGCACCGCTTCCATTAGGG
AGCGGAGTACAGTATGAGAGCTCGGTTTCTCTTGGATACTTAAATCAATCGTTTCAAAAT
GCAGTTATGGAGGGGATACGCTATGGCTGTGAACAAGGATTGTATGGTTGGAATGTGACG
GACTGTAAAATCTGTTTTAAGTATGGCTTATACTATAGCCCTGTTAGTACCCCAGCAGAT
TTTCGGATGCTTGCTCCTATTGTATTGGAACAAGTCTTAAAAAAAGCTGGAACAGAATTG
TTAGAGCCATATCTTAGTTTTAAAATTTATGCGCCACAGGAATATCTTTCACGAGCATAC
AACGATGCTCCTAAATATTGTGCGAACATCGTAGACACTCAATTGAAAAATAATGAGGTC
ATTCTTAGTGGAGAAATCCCTGCTCGGTGTATTCAAAAATATCGTAGTGATTTAACTTTC
TTTACAAATGGACGTAGTGTTTGTTTAACAGAGTTAAAAGGGTACCATGTTACTACCGGT
GAACCTGTTTGCCAGCCCCGTCGTCCAAATAGTCGGATAGATAAAGTACGATATATGTTC
AATAAAATAACTTAG
>86790|AUSMDU00004491|Neisseria_gonorrhoeae|16|Neisseria_gonorrhoeae:1-1935
ATGGAGGAAAATCACATGAAAATTATTAATATTGGAGTTTTAGCTCATGTTGATGCAGGA
AAAACTACCTTAACAGAAAGCTTATTATATAACAGTGGAGCGATTACAGAATTAGGAAGC
GTGGACAAAGGTACAACGAGGACGGATAATACGCTTTTAGAACGTCAGAGAGGAATTACA
ATTCAGACAGGAATAACCTCTTTTCAGTGGGAAAATACGAAGGTGAACATCATAGACACG
CCAGGACATATGGATTTCTTAGCAGAAGTATATCGTTCATTATCAGTTTTAGATGGGGCA
ATTCTACTGATTTCTGCAAAAGATGGCGTACAAGCACAAACTCGTATATTATTTCATGCA
CTTAGGAAAATGGGGATTCCCACAATCTTTATTATCAATAAGATTGACCAAAATGGAATT
GATTTATCAACGGTTTATCAGGATATTAAAGAGAAACTTTCTGCCGAAATTGTAATCAAA
CAGAAGGTAGAACTGTATCCTAATATGTGTGTGACGAACTTTACCGAATCTGAACAATGG
GATATGGTAATAGAAGGAAATGATTACCTTTTGGAGAAATATACGTCTGGGAAATTATTG
GAAGCATTAGAACTCGAACAAGAGGAAAGCATAAGATTTCATAATTGTTCCCTGTTCCCT
GTTTATCACGGAAGTGCAAAAAACAATATAGGGATTGATAACCTTATAGAAGTGATTACG
AATAAATTTTATTCATCAACACATCGAGGTCAGTCTGAACTTTGCGGAAAAGTTTTCAAA
ATTGAGTATTCGGAAAAAAGACAGCGTCTTGCATATATACGTCTTTATAGTGGCGTACTG
CATTTGCGAGATCCGGTTAGAATATCGGAAAAGGAAAAAATAAAAATTACAGAAATGTAT
ACTTCAATAAATGGTGAATTATGTAAAATCGATAAGGCTTATTCCGGGGAAATTGTTATT
TTGCAGAATGAGTTTTTGAAGTTAAATAGTGTTCTTGGAGATACAAAGCTATTGCCACAG
AGAGAGAGAATTGAAAATCCCCTCCCTCTGCTGCAAACGACTGTTGAACCGAGCAAACCT
CAACAAAGGGAAATGTTACTTGATGCACTTTTAGAAATCTCCGACAGTGACCCGCTTCTG
CGATATTATGTGGATTCTGCGACACATGAAATCATACTTTCTTTCTTAGGGAAAGTACAA
ATGGAAGTGACTTGTGCTCTGCTGCAAGAAAAGTATCATGTGGAGATAGAAATAAAAGAG
CCTACAGTCATTTATATGGAAAGACCGTTAAAAAAAGCAGAGTATACCATTCACATCGAA
GTTCCACCGAATCCTTTCTGGGCTTCCATTGGTCTATCTGTAGCACCGCTTCCATTAGGG
AGCGGAGTACAGTATGAGAGCTCGGTTTCTCTTGGATACTTAAATCAATCGTTTCAAAAT
GCAGTTATGGAGGGGATACGCTATGGCTGTGAACAAGGATTGTATGGTTGGAATGTGACG
GACTGTAAAATCTGTTTTAAGTATGGCTTATACTATAGCCCTGTTAGTACCCCAGCAGAT
TTTCGGATGCTTGCTCCTATTGTATTGGAACAAGTCTTAAAAAAAGCTGGAACAGAATTG
TTAGAGCCATATCTTAGTTTTAAAATTTATGCGCCACAGGAATATCTTTCACGAGCATAC
AACGATGCTCCTAAATATTGTGCGAACATCGTAGACACTCAATTGAAAAATAATGAGGTC
ATTCTTAGTGGAGAAATCCCTGCTCGGTGTATTCAAAAATATCGTAGTGATTTAACTTTC
TTTACAAATGGACGTAGTGTTTGTTTAACAGAGTTAAAAGGGTACCATGTTACTACCGGT
GAACCTGTTTGCCAGCCCCGTCGTCCAAATAGTCGGATAGATAAAGTACGATATATGTTC
AATAAAATAACTTAG
>86791|AUSMDU00006815|Neisseria_gonorrhoeae|16|Neisseria_gonorrhoeae:1-1935
ATGGAGGAAAATCACATGAAAATTATTAATATTGGAGTTTTAGCTCATGTTGATGCAGGA
AAAACTACCTTAACAGAAAGCTTATTATATAACAGTGGAGCGATTACAGAATTAGGAAGC
GTGGACAAAGGTACAACGAGGACGGATAATACGCTTTTAGAACGTCAGAGAGGAATTACA
ATTCAGACAGGAATAACCTCTTTTCAGTGGGAAAATACGAAGGTGAACATCATAGACACG
CCAGGACATATGGATTTCTTAGCAGAAGTATATCGTTCATTATCAGTTTTAGATGGGGCA
ATTCTACTGATTTCTGCAAAAGATGGCGTACAAGCACAAACTCGTATATTATTTCATGCA
CTTAGGAAAATGGGGATTCCCACAATCTTTATTATCAATAAGATTGACCAAAATGGAATT
GATTTATCAACGGTTTATCAGGATATTAAAGAGAAACTTTCTGCCGAAATTGTAATCAAA
CAGAAGGTAGAACTGTATCCTAATATGTGTGTGACGAACTTTACCGAATCTGAACAATGG
GATATGGTAATAGAAGGAAATGATTACCTTTTGGAGAAATATACGTCTGGGAAATTATTG
GAAGCATTAGAACTCGAACAAGAGGAAAGCATAAGATTTCATAATTGTTCCCTGTTCCCT
GTTTATCACGGAAGTGCAAAAAACAATATAGGGATTGATAACCTTATAGAAGTGATTACG
AATAAATTTTATTCATCAACACATCGAGGTCAGTCTGAACTTTGCGGAAAAGTTTTCAAA
ATTGAGTATTCGGAAAAAAGACAGCGTCTTGCATATATACGTCTTTATAGTGGCGTACTG
CATTTGCGAGATCCGGTTAGAATATCGGAAAAGGAAAAAATAAAAATTACAGAAATGTAT
ACTTCAATAAATGGTGAATTATGTAAAATCGATAAGGCTTATTCCGGGGAAATTGTTATT
TTGCAGAATGAGTTTTTGAAGTTAAATAGTGTTCTTGGAGATACAAAGCTATTGCCACAG
AGAGAGAGAATTGAAAATCCCCTCCCTCTGCTGCAAACGACTGTTGAACCGAGCAAACCT
CAACAAAGGGAAATGTTACTTGATGCACTTTTAGAAATCTCCGACAGTGACCCGCTTCTG
CGATATTATGTGGATTCTGCGACACATGAAATCATACTTTCTTTCTTAGGGAAAGTACAA
ATGGAAGTGACTTGTGCTCTGCTGCAAGAAAAGTATCATGTGGAGATAGAAATAAAAGAG
CCTACAGTCATTTATATGGAAAGACCGTTAAAAAAAGCAGAGTATACCATTCACATCGAA
GTTCCACCGAATCCTTTCTGGGCTTCCATTGGTCTATCTGTAGCACCGCTTCCATTAGGG
AGCGGAGTACAGTATGAGAGCTCGGTTTCTCTTGGATACTTAAATCAATCGTTTCAAAAT
GCAGTTATGGAGGGGATACGCTATGGCTGTGAACAAGGATTGTATGGTTGGAATGTGACG
GACTGTAAAATCTGTTTTAAGTATGGCTTATACTATAGCCCTGTTAGTACCCCAGCAGAT
TTTCGGATGCTTGCTCCTATTGTATTGGAACAAGTCTTAAAAAAAGCTGGAACAGAATTG
TTAGAGCCATATCTTAGTTTTAAAATTTATGCGCCACAGGAATATCTTTCACGAGCATAC
AACGATGCTCCTAAATATTGTGCGAACATCGTAGACACTCAATTGAAAAATAATGAGGTC
ATTCTTAGTGGAGAAATCCCTGCTCGGTGTATTCAAAAATATCGTAGTGATTTAACTTTC
TTTACAAATGGACGTAGTGTTTGTTTAACAGAGTTAAAAGGGTACCATGTTACTACCGGT
GAACCTGTTTGCCAGCCCCGTCGTCCAAATAGTCGGATAGATAAAGTACGATATATGTTC
AATAAAATAACTTAG
>86793|AUSMDU00006817|Neisseria_gonorrhoeae|16|Neisseria_gonorrhoeae:1-1935
ATGGAGGAAAATCACATGAAAATTATTAATATTGGAGTTTTAGCTCATGTTGATGCAGGA
AAAACTACCTTAACAGAAAGCTTATTATATAACAGTGGAGCGATTACAGAATTAGGAAGC
GTGGACAAAGGTACAACGAGGACGGATAATACGCTTTTAGAACGTCAGAGAGGAATTACA
ATTCAGACAGGAATAACCTCTTTTCAGTGGGAAAATACGAAGGTGAACATCATAGACACG
CCAGGACATATGGATTTCTTAGCAGAAGTATATCGTTCATTATCAGTTTTAGATGGGGCA
ATTCTACTGATTTCTGCAAAAGATGGCGTACAAGCACAAACTCGTATATTATTTCATGCA
CTTAGGAAAATGGGGATTCCCACAATCTTTATTATCAATAAGATTGACCAAAATGGAATT
GATTTATCAACGGTTTATCAGGATATTAAAGAGAAACTTTCTGCCGAAATTGTAATCAAA
CAGAAGGTAGAACTGTATCCTAATATGTGTGTGACGAACTTTACCGAATCTGAACAATGG
GATATGGTAATAGAAGGAAATGATTACCTTTTGGAGAAATATACGTCTGGGAAATTATTG
GAAGCATTAGAACTCGAACAAGAGGAAAGCATAAGATTTCATAATTGTTCCCTGTTCCCT
GTTTATCACGGAAGTGCAAAAAACAATATAGGGATTGATAACCTTATAGAAGTGATTACG
AATAAATTTTATTCATCAACACATCGAGGTCAGTCTGAACTTTGCGGAAAAGTTTTCAAA
ATTGAGTATTCGGAAAAAAGACAGCGTCTTGCATATATACGTCTTTATAGTGGCGTACTG
CATTTGCGAGATCCGGTTAGAATATCGGAAAAGGAAAAAATAAAAATTACAGAAATGTAT
ACTTCAATAAATGGTGAATTATGTAAAATCGATAAGGCTTATTCCGGGGAAATTGTTATT
TTGCAGAATGAGTTTTTGAAGTTAAATAGTGTTCTTGGAGATACAAAGCTATTGCCACAG
AGAGAGAGAATTGAAAATCCCCTCCCTCTGCTGCAAACGACTGTTGAACCGAGCAAACCT
CAACAAAGGGAAATGTTACTTGATGCACTTTTAGAAATCTCCGACAGTGACCCGCTTCTG
CGATATTATGTGGATTCTGCGACACATGAAATCATACTTTCTTTCTTAGGGAAAGTACAA
ATGGAAGTGACTTGTGCTCTGCTGCAAGAAAAGTATCATGTGGAGATAGAAATAAAAGAG
CCTACAGTCATTTATATGGAAAGACCGTTAAAAAAAGCAGAGTATACCATTCACATCGAA
GTTCCACCGAATCCTTTCTGGGCTTCCATTGGTCTATCTGTAGCACCGCTTCCATTAGGG
AGCGGAGTACAGTATGAGAGCTCGGTTTCTCTTGGATACTTAAATCAATCGTTTCAAAAT
GCAGTTATGGAGGGGATACGCTATGGCTGTGAACAAGGATTGTATGGTTGGAATGTGACG
GACTGTAAAATCTGTTTTAAGTATGGCTTATACTATAGCCCTGTTAGTACCCCAGCAGAT
TTTCGGATGCTTGCTCCTATTGTATTGGAACAAGTCTTAAAAAAAGCTGGAACAGAATTG
TTAGAGCCATATCTTAGTTTTAAAATTTATGCGCCACAGGAATATCTTTCACGAGCATAC
AACGATGCTCCTAAATATTGTGCGAACATCGTAGACACTCAATTGAAAAATAATGAGGTC
ATTCTTAGTGGAGAAATCCCTGCTCGGTGTATTCAAAAATATCGTAGTGATTTAACTTTC
TTTACAAATGGACGTAGTGTTTGTTTAACAGAGTTAAAAGGGTACCATGTTACTACCGGT
GAACCTGTTTGCCAGCCCCGTCGTCCAAATAGTCGGATAGATAAAGTACGATATATGTTC
AATAAAATAACTTAG
>86808|AUSMDU00006906|Neisseria_gonorrhoeae|16|Neisseria_gonorrhoeae:1-1935
ATGGAGGAAAATCACATGAAAATTATTAATATTGGAGTTTTAGCTCATGTTGATGCAGGA
AAAACTACCTTAACAGAAAGCTTATTATATAACAGTGGAGCGATTACAGAATTAGGAAGC
GTGGACAAAGGTACAACGAGGACGGATAATACGCTTTTAGAACGTCAGAGAGGAATTACA
ATTCAGACAGGAATAACCTCTTTTCAGTGGGAAAATACGAAGGTGAACATCATAGACACG
CCAGGACATATGGATTTCTTAGCAGAAGTATATCGTTCATTATCAGTTTTAGATGGGGCA
ATTCTACTGATTTCTGCAAAAGATGGCGTACAAGCACAAACTCGTATATTATTTCATGCA
CTTAGGAAAATGGGGATTCCCACAATCTTTATTATCAATAAGATTGACCAAAATGGAATT
GATTTATCAACGGTTTATCAGGATATTAAAGAGAAACTTTCTGCCGAAATTGTAATCAAA
CAGAAGGTAGAACTGTATCCTAATATGTGTGTGACGAACTTTACCGAATCTGAACAATGG
GATATGGTAATAGAAGGAAATGATTACCTTTTGGAGAAATATACGTCTGGGAAATTATTG
GAAGCATTAGAACTCGAACAAGAGGAAAGCATAAGATTTCATAATTGTTCCCTGTTCCCT
GTTTATCACGGAAGTGCAAAAAACAATATAGGGATTGATAACCTTATAGAAGTGATTACG
AATAAATTTTATTCATCAACACATCGAGGTCAGTCTGAACTTTGCGGAAAAGTTTTCAAA
ATTGAGTATTCGGAAAAAAGACAGCGTCTTGCATATATACGTCTTTATAGTGGCGTACTG
CATTTGCGAGATCCGGTTAGAATATCGGAAAAGGAAAAAATAAAAATTACAGAAATGTAT
ACTTCAATAAATGGTGAATTATGTAAAATCGATAAGGCTTATTCCGGGGAAATTGTTATT
TTGCAGAATGAGTTTTTGAAGTTAAATAGTGTTCTTGGAGATACAAAGCTATTGCCACAG
AGAGAGAGAATTGAAAATCCCCTCCCTCTGCTGCAAACGACTGTTGAACCGAGCAAACCT
CAACAAAGGGAAATGTTACTTGATGCACTTTTAGAAATCTCCGACAGTGACCCGCTTCTG
CGATATTATGTGGATTCTGCGACACATGAAATCATACTTTCTTTCTTAGGGAAAGTACAA
ATGGAAGTGACTTGTGCTCTGCTGCAAGAAAAGTATCATGTGGAGATAGAAATAAAAGAG
CCTACAGTCATTTATATGGAAAGACCGTTAAAAAAAGCAGAGTATACCATTCACATCGAA
GTTCCACCGAATCCTTTCTGGGCTTCCATTGGTCTATCTGTAGCACCGCTTCCATTAGGG
AGCGGAGTACAGTATGAGAGCTCGGTTTCTCTTGGATACTTAAATCAATCGTTTCAAAAT
GCAGTTATGGAGGGGATACGCTATGGCTGTGAACAAGGATTGTATGGTTGGAATGTGACG
GACTGTAAAATCTGTTTTAAGTATGGCTTATACTATAGCCCTGTTAGTACCCCAGCAGAT
TTTCGGATGCTTGCTCCTATTGTATTGGAACAAGTCTTAAAAAAAGCTGGAACAGAATTG
TTAGAGCCATATCTTAGTTTTAAAATTTATGCGCCACAGGAATATCTTTCACGAGCATAC
AACGATGCTCCTAAATATTGTGCGAACATCGTAGACACTCAATTGAAAAATAATGAGGTC
ATTCTTAGTGGAGAAATCCCTGCTCGGTGTATTCAAAAATATCGTAGTGATTTAACTTTC
TTTACAAATGGACGTAGTGTTTGTTTAACAGAGTTAAAAGGGTACCATGTTACTACCGGT
GAACCTGTTTGCCAGCCCCGTCGTCCAAATAGTCGGATAGATAAAGTACGATATATGTTC
AATAAAATAACTTAG
>86834|AUSMDU00006828|Neisseria_gonorrhoeae|16|Neisseria_gonorrhoeae:1-1935
ATGGAGGAAAATCACATGAAAATTATTAATATTGGAGTTTTAGCTCATGTTGATGCAGGA
AAAACTACCTTAACAGAAAGCTTATTATATAACAGTGGAGCGATTACAGAATTAGGAAGC
GTGGACAAAGGTACAACGAGGACGGATAATACGCTTTTAGAACGTCAGAGAGGAATTACA
ATTCAGACAGGAATAACCTCTTTTCAGTGGGAAAATACGAAGGTGAACATCATAGACACG
CCAGGACATATGGATTTCTTAGCAGAAGTATATCGTTCATTATCAGTTTTAGATGGGGCA
ATTCTACTGATTTCTGCAAAAGATGGCGTACAAGCACAAACTCGTATATTATTTCATGCA
CTTAGGAAAATGGGGATTCCCACAATCTTTATTATCAATAAGATTGACCAAAATGGAATT
GATTTATCAACGGTTTATCAGGATATTAAAGAGAAACTTTCTGCCGAAATTGTAATCAAA
CAGAAGGTAGAACTGTATCCTAATATGTGTGTGACGAACTTTACCGAATCTGAACAATGG
GATATGGTAATAGAAGGAAATGATTACCTTTTGGAGAAATATACGTCTGGGAAATTATTG
GAAGCATTAGAACTCGAACAAGAGGAAAGCATAAGATTTCATAATTGTTCCCTGTTCCCT
GTTTATCACGGAAGTGCAAAAAACAATATAGGGATTGATAACCTTATAGAAGTGATTACG
AATAAATTTTATTCATCAACACATCGAGGTCAGTCTGAACTTTGCGGAAAAGTTTTCAAA
ATTGAGTATTCGGAAAAAAGACAGCGTCTTGCATATATACGTCTTTATAGTGGCGTACTG
CATTTGCGAGATCCGGTTAGAATATCGGAAAAGGAAAAAATAAAAATTACAGAAATGTAT
ACTTCAATAAATGGTGAATTATGTAAAATCGATAAGGCTTATTCCGGGGAAATTGTTATT
TTGCAGAATGAGTTTTTGAAGTTAAATAGTGTTCTTGGAGATACAAAGCTATTGCCACAG
AGAGAGAGAATTGAAAATCCCCTCCCTCTGCTGCAAACGACTGTTGAACCGAGCAAACCT
CAACAAAGGGAAATGTTACTTGATGCACTTTTAGAAATCTCCGACAGTGACCCGCTTCTG
CGATATTATGTGGATTCTGCGACACATGAAATCATACTTTCTTTCTTAGGGAAAGTACAA
ATGGAAGTGACTTGTGCTCTGCTGCAAGAAAAGTATCATGTGGAGATAGAAATAAAAGAG
CCTACAGTCATTTATATGGAAAGACCGTTAAAAAAAGCAGAGTATACCATTCACATCGAA
GTTCCACCGAATCCTTTCTGGGCTTCCATTGGTCTATCTGTAGCACCGCTTCCATTAGGG
AGCGGAGTACAGTATGAGAGCTCGGTTTCTCTTGGATACTTAAATCAATCGTTTCAAAAT
GCAGTTATGGAGGGGATACGCTATGGCTGTGAACAAGGATTGTATGGTTGGAATGTGACG
GACTGTAAAATCTGTTTTAAGTATGGCTTATACTATAGCCCTGTTAGTACCCCAGCAGAT
TTTCGGATGCTTGCTCCTATTGTATTGGAACAAGTCTTAAAAAAAGCTGGAACAGAATTG
TTAGAGCCATATCTTAGTTTTAAAATTTATGCGCCACAGGAATATCTTTCACGAGCATAC
AACGATGCTCCTAAATATTGTGCGAACATCGTAGACACTCAATTGAAAAATAATGAGGTC
ATTCTTAGTGGAGAAATCCCTGCTCGGTGTATTCAAAAATATCGTAGTGATTTAACTTTC
TTTACAAATGGACGTAGTGTTTGTTTAACAGAGTTAAAAGGGTACCATGTTACTACCGGT
GAACCTGTTTGCCAGCCCCGTCGTCCAAATAGTCGGATAGATAAAGTACGATATATGTTC
AATAAAATAACTTAG
>86861|AUSMDU00007066|Neisseria_gonorrhoeae|8|Neisseria_gonorrhoeae:1-1935
ATGGAGGAAAATCACATGAAAATTATTAATATTGGAGTTTTAGCTCATGTTGATGCAGGA
AAAACTACCTTAACAGAAAGCTTATTATATAACAGTGGAGCGATTACAGAATTAGGAAGC
GTGGACAAAGGTACAACGAGGACGGATAATACGCTTTTAGAACGTCAGAGAGGAATTACA
ATTCAGACAGGAATAACCTCTTTTCAGTGGGAAAATACGAAGGTGAACATCATAGACACG
CCAGGACATATGGATTTCTTAGCAGAAGTATATCGTTCATTATCAGTTTTAGATGGGGCA
ATTCTACTGATTTCTGCAAAAGATGGCGTACAAGCACAAACTCGTATATTATTTCATGCA
CTTAGGAAAATGGGGATTCCCACAATCTTTATTATCAATAAGATTGACCAAAATGGAATT
GATTTATCAACGGTTTATCAGGATATTAAAGAGAAACTTTCTGCCGAAATTGTAATCAAA
CAGAAGGTAGAACTGTATCCTAATATGTGTGTGACGAACTTTACCGAATCTGAACAATGG
GATATGGTAATAGAAGGAAATGATTACCTTTTGGAGAAATATACGTCTGGGAAATTATTG
GAAGCATTAGAACTCGAACAAGAGGAAAGCATAAGATTTCATAATTGTTCCCTGTTCCCT
GTTTATCACGGAAGTGCAAAAAACAATATAGGGATTGATAACCTTATAGAAGTGATTACG
AATAAATTTTATTCATCAACACATCGAGGTCAGTCTGAACTTTGCGGAAAAGTTTTCAAA
ATTGAGTATTCGGAAAAAAGACAGCGTCTTGCATATATACGTCTTTATAGTGGCGTACTG
CATTTGCGAGATCCGGTTAGAATATCGGAAAAGGAAAAAATAAAAATTACAGAAATGTAT
ACTTCAATAAATGGTGAATTATGTAAAATCGATAAGGCTTATTCCGGGGAAATTGTTATT
TTGCAGAATGAGTTTTTGAAGTTAAATAGTGTTCTTGGAGATACAAAGCTATTGCCACAG
AGAGAGAGAATTGAAAATCCCCTCCCTCTGCTGCAAACGACTGTTGAACCGAGCAAACCT
CAACAAAGGGAAATGTTACTTGATGCACTTTTAGAAATCTCCGACAGTGACCCGCTTCTG
CGATATTATGTGGATTCTGCGACACATGAAATCATACTTTCTTTCTTAGGGAAAGTACAA
ATGGAAGTGACTTGTGCTCTGCTGCAAGAAAAGTATCATGTGGAGATAGAAATAAAAGAG
CCTACAGTCATTTATATGGAAAGACCGTTAAAAAAAGCAGAGTATACCATTCACATCGAA
GTTCCACCGAATCCTTTCTGGGCTTCCATTGGTCTATCTGTAGCACCGCTTCCATTAGGG
AGCGGAGTACAGTATGAGAGCTCGGTTTCTCTTGGATACTTAAATCAATCGTTTCAAAAT
GCAGTTATGGAGGGGATACGCTATGGCTGTGAACAAGGATTGTATGGTTGGAATGTGACG
GACTGTAAAATCTGTTTTAAGTATGGCTTATACTATAGCCCTGTTAGTACCCCAGCAGAT
TTTCGGATGCTTGCTCCTATTGTATTGGAACAAGTCTTAAAAAAAGCTGGAACAGAATTG
TTAGAGCCATATCTTAGTTTTAAAATTTATGCGCCACAGGAATATCTTTCACGAGCATAC
AACGATGCTCCTAAATATTGTGCGAACATCGTAGACACTCAATTGAAAAATAATGAGGTC
ATTCTTAGTGGAGAAATCCCTGCTCGGTGTATTCAAAAATATCGTAGTGATTTAACTTTC
TTTACAAATGGACGTAGTGTTTGTTTAACAGAGTTAAAAGGGTACCATGTTACTACCGGT
GAACCTGTTTGCCAGCCCCGTCGTCCAAATAGTCGGATAGATAAAGTACGATATATGTTC
AATAAAATAACTTAG
>86885|AUSMDU00006898|Neisseria_gonorrhoeae|16|Neisseria_gonorrhoeae:1-1935
ATGGAGGAAAATCACATGAAAATTATTAATATTGGAGTTTTAGCTCATGTTGATGCAGGA
AAAACTACCTTAACAGAAAGCTTATTATATAACAGTGGAGCGATTACAGAATTAGGAAGC
GTGGACAAAGGTACAACGAGGACGGATAATACGCTTTTAGAACGTCAGAGAGGAATTACA
ATTCAGACAGGAATAACCTCTTTTCAGTGGGAAAATACGAAGGTGAACATCATAGACACG
CCAGGACATATGGATTTCTTAGCAGAAGTATATCGTTCATTATCAGTTTTAGATGGGGCA
ATTCTACTGATTTCTGCAAAAGATGGCGTACAAGCACAAACTCGTATATTATTTCATGCA
CTTAGGAAAATGGGGATTCCCACAATCTTTATTATCAATAAGATTGACCAAAATGGAATT
GATTTATCAACGGTTTATCAGGATATTAAAGAGAAACTTTCTGCCGAAATTGTAATCAAA
CAGAAGGTAGAACTGTATCCTAATATGTGTGTGACGAACTTTACCGAATCTGAACAATGG
GATATGGTAATAGAAGGAAATGATTACCTTTTGGAGAAATATACGTCTGGGAAATTATTG
GAAGCATTAGAACTCGAACAAGAGGAAAGCATAAGATTTCATAATTGTTCCCTGTTCCCT
GTTTATCACGGAAGTGCAAAAAACAATATAGGGATTGATAACCTTATAGAAGTGATTACG
AATAAATTTTATTCATCAACACATCGAGGTCAGTCTGAACTTTGCGGAAAAGTTTTCAAA
ATTGAGTATTCGGAAAAAAGACAGCGTCTTGCATATATACGTCTTTATAGTGGCGTACTG
CATTTGCGAGATCCGGTTAGAATATCGGAAAAGGAAAAAATAAAAATTACAGAAATGTAT
ACTTCAATAAATGGTGAATTATGTAAAATCGATAAGGCTTATTCCGGGGAAATTGTTATT
TTGCAGAATGAGTTTTTGAAGTTAAATAGTGTTCTTGGAGATACAAAGCTATTGCCACAG
AGAGAGAGAATTGAAAATCCCCTCCCTCTGCTGCAAACGACTGTTGAACCGAGCAAACCT
CAACAAAGGGAAATGTTACTTGATGCACTTTTAGAAATCTCCGACAGTGACCCGCTTCTG
CGATATTATGTGGATTCTGCGACACATGAAATCATACTTTCTTTCTTAGGGAAAGTACAA
ATGGAAGTGACTTGTGCTCTGCTGCAAGAAAAGTATCATGTGGAGATAGAAATAAAAGAG
CCTACAGTCATTTATATGGAAAGACCGTTAAAAAAAGCAGAGTATACCATTCACATCGAA
GTTCCACCGAATCCTTTCTGGGCTTCCATTGGTCTATCTGTAGCACCGCTTCCATTAGGG
AGCGGAGTACAGTATGAGAGCTCGGTTTCTCTTGGATACTTAAATCAATCGTTTCAAAAT
GCAGTTATGGAGGGGATACGCTATGGCTGTGAACAAGGATTGTATGGTTGGAATGTGACG
GACTGTAAAATCTGTTTTAAGTATGGCTTATACTATAGCCCTGTTAGTACCCCAGCAGAT
TTTCGGATGCTTGCTCCTATTGTATTGGAACAAGTCTTAAAAAAAGCTGGAACAGAATTG
TTAGAGCCATATCTTAGTTTTAAAATTTATGCGCCACAGGAATATCTTTCACGAGCATAC
AACGATGCTCCTAAATATTGTGCGAACATCGTAGACACTCAATTGAAAAATAATGAGGTC
ATTCTTAGTGGAGAAATCCCTGCTCGGTGTATTCAAAAATATCGTAGTGATTTAACTTTC
TTTACAAATGGACGTAGTGTTTGTTTAACAGAGTTAAAAGGGTACCATGTTACTACCGGT
GAACCTGTTTGCCAGCCCCGTCGTCCAAATAGTCGGATAGATAAAGTACGATATATGTTC
AATAAAATAACTTAG
>86911|AUSMDU00006946|Neisseria_gonorrhoeae|16|Neisseria_gonorrhoeae:1-1935
ATGGAGGAAAATCACATGAAAATTATTAATATTGGAGTTTTAGCTCATGTTGATGCAGGA
AAAACTACCTTAACAGAAAGCTTATTATATAACAGTGGAGCGATTACAGAATTAGGAAGC
GTGGACAAAGGTACAACGAGGACGGATAATACGCTTTTAGAACGTCAGAGAGGAATTACA
ATTCAGACAGGAATAACCTCTTTTCAGTGGGAAAATACGAAGGTGAACATCATAGACACG
CCAGGACATATGGATTTCTTAGCAGAAGTATATCGTTCATTATCAGTTTTAGATGGGGCA
ATTCTACTGATTTCTGCAAAAGATGGCGTACAAGCACAAACTCGTATATTATTTCATGCA
CTTAGGAAAATGGGGATTCCCACAATCTTTATTATCAATAAGATTGACCAAAATGGAATT
GATTTATCAACGGTTTATCAGGATATTAAAGAGAAACTTTCTGCCGAAATTGTAATCAAA
CAGAAGGTAGAACTGTATCCTAATATGTGTGTGACGAACTTTACCGAATCTGAACAATGG
GATATGGTAATAGAAGGAAATGATTACCTTTTGGAGAAATATACGTCTGGGAAATTATTG
GAAGCATTAGAACTCGAACAAGAGGAAAGCATAAGATTTCATAATTGTTCCCTGTTCCCT
GTTTATCACGGAAGTGCAAAAAACAATATAGGGATTGATAACCTTATAGAAGTGATTACG
AATAAATTTTATTCATCAACACATCGAGGTCAGTCTGAACTTTGCGGAAAAGTTTTCAAA
ATTGAGTATTCGGAAAAAAGACAGCGTCTTGCATATATACGTCTTTATAGTGGCGTACTG
CATTTGCGAGATCCGGTTAGAATATCGGAAAAGGAAAAAATAAAAATTACAGAAATGTAT
ACTTCAATAAATGGTGAATTATGTAAAATCGATAAGGCTTATTCCGGGGAAATTGTTATT
TTGCAGAATGAGTTTTTGAAGTTAAATAGTGTTCTTGGAGATACAAAGCTATTGCCACAG
AGAGAGAGAATTGAAAATCCCCTCCCTCTGCTGCAAACGACTGTTGAACCGAGCAAACCT
CAACAAAGGGAAATGTTACTTGATGCACTTTTAGAAATCTCCGACAGTGACCCGCTTCTG
CGATATTATGTGGATTCTGCGACACATGAAATCATACTTTCTTTCTTAGGGAAAGTACAA
ATGGAAGTGACTTGTGCTCTGCTGCAAGAAAAGTATCATGTGGAGATAGAAATAAAAGAG
CCTACAGTCATTTATATGGAAAGACCGTTAAAAAAAGCAGAGTATACCATTCACATCGAA
GTTCCACCGAATCCTTTCTGGGCTTCCATTGGTCTATCTGTAGCACCGCTTCCATTAGGG
AGCGGAGTACAGTATGAGAGCTCGGTTTCTCTTGGATACTTAAATCAATCGTTTCAAAAT
GCAGTTATGGAGGGGATACGCTATGGCTGTGAACAAGGATTGTATGGTTGGAATGTGACG
GACTGTAAAATCTGTTTTAAGTATGGCTTATACTATAGCCCTGTTAGTACCCCAGCAGAT
TTTCGGATGCTTGCTCCTATTGTATTGGAACAAGTCTTAAAAAAAGCTGGAACAGAATTG
TTAGAGCCATATCTTAGTTTTAAAATTTATGCGCCACAGGAATATCTTTCACGAGCATAC
AACGATGCTCCTAAATATTGTGCGAACATCGTAGACACTCAATTGAAAAATAATGAGGTC
ATTCTTAGTGGAGAAATCCCTGCTCGGTGTATTCAAAAATATCGTAGTGATTTAACTTTC
TTTACAAATGGACGTAGTGTTTGTTTAACAGAGTTAAAAGGGTACCATGTTACTACCGGT
GAACCTGTTTGCCAGCCCCGTCGTCCAAATAGTCGGATAGATAAAGTACGATATATGTTC
AATAAAATAACTTAG
>86924|AUSMDU00007052|Neisseria_gonorrhoeae|16|Neisseria_gonorrhoeae:1-1935
ATGGAGGAAAATCACATGAAAATTATTAATATTGGAGTTTTAGCTCATGTTGATGCAGGA
AAAACTACCTTAACAGAAAGCTTATTATATAACAGTGGAGCGATTACAGAATTAGGAAGC
GTGGACAAAGGTACAACGAGGACGGATAATACGCTTTTAGAACGTCAGAGAGGAATTACA
ATTCAGACAGGAATAACCTCTTTTCAGTGGGAAAATACGAAGGTGAACATCATAGACACG
CCAGGACATATGGATTTCTTAGCAGAAGTATATCGTTCATTATCAGTTTTAGATGGGGCA
ATTCTACTGATTTCTGCAAAAGATGGCGTACAAGCACAAACTCGTATATTATTTCATGCA
CTTAGGAAAATGGGGATTCCCACAATCTTTATTATCAATAAGATTGACCAAAATGGAATT
GATTTATCAACGGTTTATCAGGATATTAAAGAGAAACTTTCTGCCGAAATTGTAATCAAA
CAGAAGGTAGAACTGTATCCTAATATGTGTGTGACGAACTTTACCGAATCTGAACAATGG
GATATGGTAATAGAAGGAAATGATTACCTTTTGGAGAAATATACGTCTGGGAAATTATTG
GAAGCATTAGAACTCGAACAAGAGGAAAGCATAAGATTTCATAATTGTTCCCTGTTCCCT
GTTTATCACGGAAGTGCAAAAAACAATATAGGGATTGATAACCTTATAGAAGTGATTACG
AATAAATTTTATTCATCAACACATCGAGGTCAGTCTGAACTTTGCGGAAAAGTTTTCAAA
ATTGAGTATTCGGAAAAAAGACAGCGTCTTGCATATATACGTCTTTATAGTGGCGTACTG
CATTTGCGAGATCCGGTTAGAATATCGGAAAAGGAAAAAATAAAAATTACAGAAATGTAT
ACTTCAATAAATGGTGAATTATGTAAAATCGATAAGGCTTATTCCGGGGAAATTGTTATT
TTGCAGAATGAGTTTTTGAAGTTAAATAGTGTTCTTGGAGATACAAAGCTATTGCCACAG
AGAGAGAGAATTGAAAATCCCCTCCCTCTGCTGCAAACGACTGTTGAACCGAGCAAACCT
CAACAAAGGGAAATGTTACTTGATGCACTTTTAGAAATCTCCGACAGTGACCCGCTTCTG
CGATATTATGTGGATTCTGCGACACATGAAATCATACTTTCTTTCTTAGGGAAAGTACAA
ATGGAAGTGACTTGTGCTCTGCTGCAAGAAAAGTATCATGTGGAGATAGAAATAAAAGAG
CCTACAGTCATTTATATGGAAAGACCGTTAAAAAAAGCAGAGTATACCATTCACATCGAA
GTTCCACCGAATCCTTTCTGGGCTTCCATTGGTCTATCTGTAGCACCGCTTCCATTAGGG
AGCGGAGTACAGTATGAGAGCTCGGTTTCTCTTGGATACTTAAATCAATCGTTTCAAAAT
GCAGTTATGGAGGGGATACGCTATGGCTGTGAACAAGGATTGTATGGTTGGAATGTGACG
GACTGTAAAATCTGTTTTAAGTATGGCTTATACTATAGCCCTGTTAGTACCCCAGCAGAT
TTTCGGATGCTTGCTCCTATTGTATTGGAACAAGTCTTAAAAAAAGCTGGAACAGAATTG
TTAGAGCCATATCTTAGTTTTAAAATTTATGCGCCACAGGAATATCTTTCACGAGCATAC
AACGATGCTCCTAAATATTGTGCGAACATCGTAGACACTCAATTGAAAAATAATGAGGTC
ATTCTTAGTGGAGAAATCCCTGCTCGGTGTATTCAAAAATATCGTAGTGATTTAACTTTC
TTTACAAATGGACGTAGTGTTTGTTTAACAGAGTTAAAAGGGTACCATGTTACTACCGGT
GAACCTGTTTGCCAGCCCCGTCGTCCAAATAGTCGGATAGATAAAGTACGATATATGTTC
AATAAAATAACTTAG
>116389|18AR1217|Neisseria_gonorrhoeae|16|Neisseria_gonorrhoeae:1-1935
ATGGAGGAAAATCACATGAAAATTATTAATATTGGAGTTTTAGCTCATGTTGATGCAGGA
AAAACTACCTTAACAGAAAGCTTATTATATAACAGTGGAGCGATTACAGAATTAGGAAGC
GTGGACAAAGGTACAACGAGGACGGATAATACGCTTTTAGAACGTCAGAGAGGAATTACA
ATTCAGACAGGAATAACCTCTTTTCAGTGGGAAAATACGAAGGTGAACATCATAGACACG
CCAGGACATATGGATTTCTTAGCAGAAGTATATCGTTCATTATCAGTTTTAGATGGGGCA
ATTCTACTGATTTCTGCAAAAGATGGCGTACAAGCACAAACTCGTATATTATTTCATGCA
CTTAGGAAAATGGGGATTCCCACAATCTTTATTATCAATAAGATTGACCAAAATGGAATT
GATTTATCAACGGTTTATCAGGATATTAAAGAGAAACTTTCTGCCGAAATTGTAATCAAA
CAGAAGGTAGAACTGTATCCTAATATGTGTGTGACGAACTTTACCGAATCTGAACAATGG
GATATGGTAATAGAAGGAAATGATTACCTTTTGGAGAAATATACGTCTGGGAAATTATTG
GAAGCATTAGAACTCGAACAAGAGGAAAGCATAAGATTTCATAATTGTTCCCTGTTCCCT
GTTTATCACGGAAGTGCAAAAAACAATATAGGGATTGATAACCTTATAGAAGTGATTACG
AATAAATTTTATTCATCAACACATCGAGGTCAGTCTGAACTTTGCGGAAAAGTTTTCAAA
ATTGAGTATTCGGAAAAAAGACAGCGTCTTGCATATATACGTCTTTATAGTGGCGTACTG
CATTTGCGAGATCCGGTTAGAATATCGGAAAAGGAAAAAATAAAAATTACAGAAATGTAT
ACTTCAATAAATGGTGAATTATGTAAAATCGATAAGGCTTATTCCGGGGAAATTGTTATT
TTGCAGAATGAGTTTTTGAAGTTAAATAGTGTTCTTGGAGATACAAAGCTATTGCCACAG
AGAGAGAGAATTGAAAATCCCCTCCCTCTGCTGCAAACGACTGTTGAACCGAGCAAACCT
CAACAAAGGGAAATGTTACTTGATGCACTTTTAGAAATCTCCGACAGTGACCCGCTTCTG
CGATATTATGTGGATTCTGCGACACATGAAATCATACTTTCTTTCTTAGGGAAAGTACAA
ATGGAAGTGACTTGTGCTCTGCTGCAAGAAAAGTATCATGTGGAGATAGAAATAAAAGAG
CCTACAGTCATTTATATGGAAAGACCGTTAAAAAAAGCAGAGTATACCATTCACATCGAA
GTTCCACCGAATCCTTTCTGGGCTTCCATTGGTCTATCTGTAGCACCGCTTCCATTAGGG
AGCGGAGTACAGTATGAGAGCTCGGTTTCTCTTGGATACTTAAATCAATCGTTTCAAAAT
GCAGTTATGGAGGGGATACGCTATGGCTGTGAACAAGGATTGTATGGTTGGAATGTGACG
GACTGTAAAATCTGTTTTAAGTATGGCTTATACTATAGCCCTGTTAGTACCCCAGCAGAT
TTTCGGATGCTTGCTCCTATTGTATTGGAACAAGTCTTAAAAAAAGCTGGAACAGAATTG
TTAGAGCCATATCTTAGTTTTAAAATTTATGCGCCACAGGAATATCTTTCACGAGCATAC
AACGATGCTCCTAAATATTGTGCGAACATCGTAGACACTCAATTGAAAAATAATGAGGTC
ATTCTTAGTGGAGAAATCCCTGCTCGGTGTATTCAAAAATATCGTAGTGATTTAACTTTC
TTTACAAATGGACGTAGTGTTTGTTTAACAGAGTTAAAAGGGTACCATGTTACTACCGGT
GAACCTGTTTGCCAGCCCCGTCGTCCAAATAGTCGGATAGATAAAGTACGATATATGTTC
AATAAAATAACTTAG
>116392|18AR1238|Neisseria_gonorrhoeae|8|Neisseria_gonorrhoeae:1-1935
ATGGAGGAAAATCACATGAAAATTATTAATATTGGAGTTTTAGCTCATGTTGATGCAGGA
AAAACTACCTTAACAGAAAGCTTATTATATAACAGTGGAGCGATTACAGAATTAGGAAGC
GTGGACAAAGGTACAACGAGGACGGATAATACGCTTTTAGAACGTCAGAGAGGAATTACA
ATTCAGACAGGAATAACCTCTTTTCAGTGGGAAAATACGAAGGTGAACATCATAGACACG
CCAGGACATATGGATTTCTTAGCAGAAGTATATCGTTCATTATCAGTTTTAGATGGGGCA
ATTCTACTGATTTCTGCAAAAGATGGCGTACAAGCACAAACTCGTATATTATTTCATGCA
CTTAGGAAAATGGGGATTCCCACAATCTTTATTATCAATAAGATTGACCAAAATGGAATT
GATTTATCAACGGTTTATCAGGATATTAAAGAGAAACTTTCTGCCGAAATTGTAATCAAA
CAGAAGGTAGAACTGTATCCTAATATGTGTGTGACGAACTTTACCGAATCTGAACAATGG
GATATGGTAATAGAAGGAAATGATTACCTTTTGGAGAAATATACGTCTGGGAAATTATTG
GAAGCATTAGAACTCGAACAAGAGGAAAGCATAAGATTTCATAATTGTTCCCTGTTCCCT
GTTTATCACGGAAGTGCAAAAAACAATATAGGGATTGATAACCTTATAGAAGTGATTACG
AATAAATTTTATTCATCAACACATCGAGGTCAGTCTGAACTTTGCGGAAAAGTTTTCAAA
ATTGAGTATTCGGAAAAAAGACAGCGTCTTGCATATATACGTCTTTATAGTGGCGTACTG
CATTTGCGAGATCCGGTTAGAATATCGGAAAAGGAAAAAATAAAAATTACAGAAATGTAT
ACTTCAATAAATGGTGAATTATGTAAAATCGATAAGGCTTATTCCGGGGAAATTGTTATT
TTGCAGAATGAGTTTTTGAAGTTAAATAGTGTTCTTGGAGATACAAAGCTATTGCCACAG
AGAGAGAGAATTGAAAATCCCCTCCCTCTGCTGCAAACGACTGTTGAACCGAGCAAACCT
CAACAAAGGGAAATGTTACTTGATGCACTTTTAGAAATCTCCGACAGTGACCCGCTTCTG
CGATATTATGTGGATTCTGCGACACATGAAATCATACTTTCTTTCTTAGGGAAAGTACAA
ATGGAAGTGACTTGTGCTCTGCTGCAAGAAAAGTATCATGTGGAGATAGAAATAAAAGAG
CCTACAGTCATTTATATGGAAAGACCGTTAAAAAAAGCAGAGTATACCATTCACATCGAA
GTTCCACCGAATCCTTTCTGGGCTTCCATTGGTCTATCTGTAGCACCGCTTCCATTAGGG
AGCGGAGTACAGTATGAGAGCTCGGTTTCTCTTGGATACTTAAATCAATCGTTTCAAAAT
GCAGTTATGGAGGGGATACGCTATGGCTGTGAACAAGGATTGTATGGTTGGAATGTGACG
GACTGTAAAATCTGTTTTAAGTATGGCTTATACTATAGCCCTGTTAGTACCCCAGCAGAT
TTTCGGATGCTTGCTCCTATTGTATTGGAACAAGTCTTAAAAAAAGCTGGAACAGAATTG
TTAGAGCCATATCTTAGTTTTAAAATTTATGCGCCACAGGAATATCTTTCACGAGCATAC
AACGATGCTCCTAAATATTGTGCGAACATCGTAGACACTCAATTGAAAAATAATGAGGTC
ATTCTTAGTGGAGAAATCCCTGCTCGGTGTATTCAAAAATATCGTAGTGATTTAACTTTC
TTTACAAATGGACGTAGTGTTTGTTTAACAGAGTTAAAAGGGTACCATGTTACTACCGGT
GAACCTGTTTGCCAGCCCCGTCGTCCAAATAGTCGGATAGATAAAGTACGATATATGTTC
AATAAAATAACTTAG
>116434|18AR1427|Neisseria_gonorrhoeae|16|Neisseria_gonorrhoeae:1-1935
ATGGAGGAAAATCACATGAAAATTATTAATATTGGAGTTTTAGCTCATGTTGATGCAGGA
AAAACTACCTTAACAGAAAGCTTATTATATAACAGTGGAGCGATTACAGAATTAGGAAGC
GTGGACAAAGGTACAACGAGGACGGATAATACGCTTTTAGAACGTCAGAGAGGAATTACA
ATTCAGACAGGAATAACCTCTTTTCAGTGGGAAAATACGAAGGTGAACATCATAGACACG
CCAGGACATATGGATTTCTTAGCAGAAGTATATCGTTCATTATCAGTTTTAGATGGGGCA
ATTCTACTGATTTCTGCAAAAGATGGCGTACAAGCACAAACTCGTATATTATTTCATGCA
CTTAGGAAAATGGGGATTCCCACAATCTTTATTATCAATAAGATTGACCAAAATGGAATT
GATTTATCAACGGTTTATCAGGATATTAAAGAGAAACTTTCTGCCGAAATTGTAATCAAA
CAGAAGGTAGAACTGTATCCTAATATGTGTGTGACGAACTTTACCGAATCTGAACAATGG
GATATGGTAATAGAAGGAAATGATTACCTTTTGGAGAAATATACGTCTGGGAAATTATTG
GAAGCATTAGAACTCGAACAAGAGGAAAGCATAAGATTTCATAATTGTTCCCTGTTCCCT
GTTTATCACGGAAGTGCAAAAAACAATATAGGGATTGATAACCTTATAGAAGTGATTACG
AATAAATTTTATTCATCAACACATCGAGGTCAGTCTGAACTTTGCGGAAAAGTTTTCAAA
ATTGAGTATTCGGAAAAAAGACAGCGTCTTGCATATATACGTCTTTATAGTGGCGTACTG
CATTTGCGAGATCCGGTTAGAATATCGGAAAAGGAAAAAATAAAAATTACAGAAATGTAT
ACTTCAATAAATGGTGAATTATGTAAAATCGATAAGGCTTATTCCGGGGAAATTGTTATT
TTGCAGAATGAGTTTTTGAAGTTAAATAGTGTTCTTGGAGATACAAAGCTATTGCCACAG
AGAGAGAGAATTGAAAATCCCCTCCCTCTGCTGCAAACGACTGTTGAACCGAGCAAACCT
CAACAAAGGGAAATGTTACTTGATGCACTTTTAGAAATCTCCGACAGTGACCCGCTTCTG
CGATATTATGTGGATTCTGCGACACATGAAATCATACTTTCTTTCTTAGGGAAAGTACAA
ATGGAAGTGACTTGTGCTCTGCTGCAAGAAAAGTATCATGTGGAGATAGAAATAAAAGAG
CCTACAGTCATTTATATGGAAAGACCGTTAAAAAAAGCAGAGTATACCATTCACATCGAA
GTTCCACCGAATCCTTTCTGGGCTTCCATTGGTCTATCTGTAGCACCGCTTCCATTAGGG
AGCGGAGTACAGTATGAGAGCTCGGTTTCTCTTGGATACTTAAATCAATCGTTTCAAAAT
GCAGTTATGGAGGGGATACGCTATGGCTGTGAACAAGGATTGTATGGTTGGAATGTGACG
GACTGTAAAATCTGTTTTAAGTATGGCTTATACTATAGCCCTGTTAGTACCCCAGCAGAT
TTTCGGATGCTTGCTCCTATTGTATTGGAACAAGTCTTAAAAAAAGCTGGAACAGAATTG
TTAGAGCCATATCTTAGTTTTAAAATTTATGCGCCACAGGAATATCTTTCACGAGCATAC
AACGATGCTCCTAAATATTGTGCGAACATCGTAGACACTCAATTGAAAAATAATGAGGTC
ATTCTTAGTGGAGAAATCCCTGCTCGGTGTATTCAAAAATATCGTAGTGATTTAACTTTC
TTTACAAATGGACGTAGTGTTTGTTTAACAGAGTTAAAAGGGTACCATGTTACTACCGGT
GAACCTGTTTGCCAGCCCCGTCGTCCAAATAGTCGGATAGATAAAGTACGATATATGTTC
AATAAAATAACTTAG
>116460|18AR1484|Neisseria_gonorrhoeae|16|Neisseria_gonorrhoeae:1-1935
ATGGAGGAAAATCACATGAAAATTATTAATATTGGAGTTTTAGCTCATGTTGATGCAGGA
AAAACTACCTTAACAGAAAGCTTATTATATAACAGTGGAGCGATTACAGAATTAGGAAGC
GTGGACAAAGGTACAACGAGGACGGATAATACGCTTTTAGAACGTCAGAGAGGAATTACA
ATTCAGACAGGAATAACCTCTTTTCAGTGGGAAAATACGAAGGTGAACATCATAGACACG
CCAGGACATATGGATTTCTTAGCAGAAGTATATCGTTCATTATCAGTTTTAGATGGGGCA
ATTCTACTGATTTCTGCAAAAGATGGCGTACAAGCACAAACTCGTATATTATTTCATGCA
CTTAGGAAAATGGGGATTCCCACAATCTTTATTATCAATAAGATTGACCAAAATGGAATT
GATTTATCAACGGTTTATCAGGATATTAAAGAGAAACTTTCTGCCGAAATTGTAATCAAA
CAGAAGGTAGAACTGTATCCTAATATGTGTGTGACGAACTTTACCGAATCTGAACAATGG
GATATGGTAATAGAAGGAAATGATTACCTTTTGGAGAAATATACGTCTGGGAAATTATTG
GAAGCATTAGAACTCGAACAAGAGGAAAGCATAAGATTTCATAATTGTTCCCTGTTCCCT
GTTTATCACGGAAGTGCAAAAAACAATATAGGGATTGATAACCTTATAGAAGTGATTACG
AATAAATTTTATTCATCAACACATCGAGGTCAGTCTGAACTTTGCGGAAAAGTTTTCAAA
ATTGAGTATTCGGAAAAAAGACAGCGTCTTGCATATATACGTCTTTATAGTGGCGTACTG
CATTTGCGAGATCCGGTTAGAATATCGGAAAAGGAAAAAATAAAAATTACAGAAATGTAT
ACTTCAATAAATGGTGAATTATGTAAAATCGATAAGGCTTATTCCGGGGAAATTGTTATT
TTGCAGAATGAGTTTTTGAAGTTAAATAGTGTTCTTGGAGATACAAAGCTATTGCCACAG
AGAGAGAGAATTGAAAATCCCCTCCCTCTGCTGCAAACGACTGTTGAACCGAGCAAACCT
CAACAAAGGGAAATGTTACTTGATGCACTTTTAGAAATCTCCGACAGTGACCCGCTTCTG
CGATATTATGTGGATTCTGCGACACATGAAATCATACTTTCTTTCTTAGGGAAAGTACAA
ATGGAAGTGACTTGTGCTCTGCTGCAAGAAAAGTATCATGTGGAGATAGAAATAAAAGAG
CCTACAGTCATTTATATGGAAAGACCGTTAAAAAAAGCAGAGTATACCATTCACATCGAA
GTTCCACCGAATCCTTTCTGGGCTTCCATTGGTCTATCTGTAGCACCGCTTCCATTAGGG
AGCGGAGTACAGTATGAGAGCTCGGTTTCTCTTGGATACTTAAATCAATCGTTTCAAAAT
GCAGTTATGGAGGGGATACGCTATGGCTGTGAACAAGGATTGTATGGTTGGAATGTGACG
GACTGTAAAATCTGTTTTAAGTATGGCTTATACTATAGCCCTGTTAGTACCCCAGCAGAT
TTTCGGATGCTTGCTCCTATTGTATTGGAACAAGTCTTAAAAAAAGCTGGAACAGAATTG
TTAGAGCCATATCTTAGTTTTAAAATTTATGCGCCACAGGAATATCTTTCACGAGCATAC
AACGATGCTCCTAAATATTGTGCGAACATCGTAGACACTCAATTGAAAAATAATGAGGTC
ATTCTTAGTGGAGAAATCCCTGCTCGGTGTATTCAAAAATATCGTAGTGATTTAACTTTC
TTTACAAATGGACGTAGTGTTTGTTTAACAGAGTTAAAAGGGTACCATGTTACTACCGGT
GAACCTGTTTGCCAGCCCCGTCGTCCAAATAGTCGGATAGATAAAGTACGATATATGTTC
AATAAAATAACTTAG
>116489|18AR1562|Neisseria_gonorrhoeae|16|Neisseria_gonorrhoeae:1-1935
ATGGAGGAAAATCACATGAAAATTATTAATATTGGAGTTTTAGCTCATGTTGATGCAGGA
AAAACTACCTTAACAGAAAGCTTATTATATAACAGTGGAGCGATTACAGAATTAGGAAGC
GTGGACAAAGGTACAACGAGGACGGATAATACGCTTTTAGAACGTCAGAGAGGAATTACA
ATTCAGACAGGAATAACCTCTTTTCAGTGGGAAAATACGAAGGTGAACATCATAGACACG
CCAGGACATATGGATTTCTTAGCAGAAGTATATCGTTCATTATCAGTTTTAGATGGGGCA
ATTCTACTGATTTCTGCAAAAGATGGCGTACAAGCACAAACTCGTATATTATTTCATGCA
CTTAGGAAAATGGGGATTCCCACAATCTTTATTATCAATAAGATTGACCAAAATGGAATT
GATTTATCAACGGTTTATCAGGATATTAAAGAGAAACTTTCTGCCGAAATTGTAATCAAA
CAGAAGGTAGAACTGTATCCTAATATGTGTGTGACGAACTTTACCGAATCTGAACAATGG
GATATGGTAATAGAAGGAAATGATTACCTTTTGGAGAAATATACGTCTGGGAAATTATTG
GAAGCATTAGAACTCGAACAAGAGGAAAGCATAAGATTTCATAATTGTTCCCTGTTCCCT
GTTTATCACGGAAGTGCAAAAAACAATATAGGGATTGATAACCTTATAGAAGTGATTACG
AATAAATTTTATTCATCAACACATCGAGGTCAGTCTGAACTTTGCGGAAAAGTTTTCAAA
ATTGAGTATTCGGAAAAAAGACAGCGTCTTGCATATATACGTCTTTATAGTGGCGTACTG
CATTTGCGAGATCCGGTTAGAATATCGGAAAAGGAAAAAATAAAAATTACAGAAATGTAT
ACTTCAATAAATGGTGAATTATGTAAAATCGATAAGGCTTATTCCGGGGAAATTGTTATT
TTGCAGAATGAGTTTTTGAAGTTAAATAGTGTTCTTGGAGATACAAAGCTATTGCCACAG
AGAGAGAGAATTGAAAATCCCCTCCCTCTGCTGCAAACGACTGTTGAACCGAGCAAACCT
CAACAAAGGGAAATGTTACTTGATGCACTTTTAGAAATCTCCGACAGTGACCCGCTTCTG
CGATATTATGTGGATTCTGCGACACATGAAATCATACTTTCTTTCTTAGGGAAAGTACAA
ATGGAAGTGACTTGTGCTCTGCTGCAAGAAAAGTATCATGTGGAGATAGAAATAAAAGAG
CCTACAGTCATTTATATGGAAAGACCGTTAAAAAAAGCAGAGTATACCATTCACATCGAA
GTTCCACCGAATCCTTTCTGGGCTTCCATTGGTCTATCTGTAGCACCGCTTCCATTAGGG
AGCGGAGTACAGTATGAGAGCTCGGTTTCTCTTGGATACTTAAATCAATCGTTTCAAAAT
GCAGTTATGGAGGGGATACGCTATGGCTGTGAACAAGGATTGTATGGTTGGAATGTGACG
GACTGTAAAATCTGTTTTAAGTATGGCTTATACTATAGCCCTGTTAGTACCCCAGCAGAT
TTTCGGATGCTTGCTCCTATTGTATTGGAACAAGTCTTAAAAAAAGCTGGAACAGAATTG
TTAGAGCCATATCTTAGTTTTAAAATTTATGCGCCACAGGAATATCTTTCACGAGCATAC
AACGATGCTCCTAAATATTGTGCGAACATCGTAGACACTCAATTGAAAAATAATGAGGTC
ATTCTTAGTGGAGAAATCCCTGCTCGGTGTATTCAAAAATATCGTAGTGATTTAACTTTC
TTTACAAATGGACGTAGTGTTTGTTTAACAGAGTTAAAAGGGTACCATGTTACTACCGGT
GAACCTGTTTGCCAGCCCCGTCGTCCAAATAGTCGGATAGATAAAGTACGATATATGTTC
AATAAAATAACTTAG
>116490|19AR0004|Neisseria_gonorrhoeae|16|Neisseria_gonorrhoeae:1-1935
ATGGAGGAAAATCACATGAAAATTATTAATATTGGAGTTTTAGCTCATGTTGATGCAGGA
AAAACTACCTTAACAGAAAGCTTATTATATAACAGTGGAGCGATTACAGAATTAGGAAGC
GTGGACAAAGGTACAACGAGGACGGATAATACGCTTTTAGAACGTCAGAGAGGAATTACA
ATTCAGACAGGAATAACCTCTTTTCAGTGGGAAAATACGAAGGTGAACATCATAGACACG
CCAGGACATATGGATTTCTTAGCAGAAGTATATCGTTCATTATCAGTTTTAGATGGGGCA
ATTCTACTGATTTCTGCAAAAGATGGCGTACAAGCACAAACTCGTATATTATTTCATGCA
CTTAGGAAAATGGGGATTCCCACAATCTTTATTATCAATAAGATTGACCAAAATGGAATT
GATTTATCAACGGTTTATCAGGATATTAAAGAGAAACTTTCTGCCGAAATTGTAATCAAA
CAGAAGGTAGAACTGTATCCTAATATGTGTGTGACGAACTTTACCGAATCTGAACAATGG
GATATGGTAATAGAAGGAAATGATTACCTTTTGGAGAAATATACGTCTGGGAAATTATTG
GAAGCATTAGAACTCGAACAAGAGGAAAGCATAAGATTTCATAATTGTTCCCTGTTCCCT
GTTTATCACGGAAGTGCAAAAAACAATATAGGGATTGATAACCTTATAGAAGTGATTACG
AATAAATTTTATTCATCAACACATCGAGGTCAGTCTGAACTTTGCGGAAAAGTTTTCAAA
ATTGAGTATTCGGAAAAAAGACAGCGTCTTGCATATATACGTCTTTATAGTGGCGTACTG
CATTTGCGAGATCCGGTTAGAATATCGGAAAAGGAAAAAATAAAAATTACAGAAATGTAT
ACTTCAATAAATGGTGAATTATGTAAAATCGATAAGGCTTATTCCGGGGAAATTGTTATT
TTGCAGAATGAGTTTTTGAAGTTAAATAGTGTTCTTGGAGATACAAAGCTATTGCCACAG
AGAGAGAGAATTGAAAATCCCCTCCCTCTGCTGCAAACGACTGTTGAACCGAGCAAACCT
CAACAAAGGGAAATGTTACTTGATGCACTTTTAGAAATCTCCGACAGTGACCCGCTTCTG
CGATATTATGTGGATTCTGCGACACATGAAATCATACTTTCTTTCTTAGGGAAAGTACAA
ATGGAAGTGACTTGTGCTCTGCTGCAAGAAAAGTATCATGTGGAGATAGAAATAAAAGAG
CCTACAGTCATTTATATGGAAAGACCGTTAAAAAAAGCAGAGTATACCATTCACATCGAA
GTTCCACCGAATCCTTTCTGGGCTTCCATTGGTCTATCTGTAGCACCGCTTCCATTAGGG
AGCGGAGTACAGTATGAGAGCTCGGTTTCTCTTGGATACTTAAATCAATCGTTTCAAAAT
GCAGTTATGGAGGGGATACGCTATGGCTGTGAACAAGGATTGTATGGTTGGAATGTGACG
GACTGTAAAATCTGTTTTAAGTATGGCTTATACTATAGCCCTGTTAGTACCCCAGCAGAT
TTTCGGATGCTTGCTCCTATTGTATTGGAACAAGTCTTAAAAAAAGCTGGAACAGAATTG
TTAGAGCCATATCTTAGTTTTAAAATTTATGCGCCACAGGAATATCTTTCACGAGCATAC
AACGATGCTCCTAAATATTGTGCGAACATCGTAGACACTCAATTGAAAAATAATGAGGTC
ATTCTTAGTGGAGAAATCCCTGCTCGGTGTATTCAAAAATATCGTAGTGATTTAACTTTC
TTTACAAATGGACGTAGTGTTTGTTTAACAGAGTTAAAAGGGTACCATGTTACTACCGGT
GAACCTGTTTGCCAGCCCCGTCGTCCAAATAGTCGGATAGATAAAGTACGATATATGTTC
AATAAAATAACTTAG
>116495|19AR0009|Neisseria_gonorrhoeae|16|Neisseria_gonorrhoeae:1-1935
ATGGAGGAAAATCACATGAAAATTATTAATATTGGAGTTTTAGCTCATGTTGATGCAGGA
AAAACTACCTTAACAGAAAGCTTATTATATAACAGTGGAGCGATTACAGAATTAGGAAGC
GTGGACAAAGGTACAACGAGGACGGATAATACGCTTTTAGAACGTCAGAGAGGAATTACA
ATTCAGACAGGAATAACCTCTTTTCAGTGGGAAAATACGAAGGTGAACATCATAGACACG
CCAGGACATATGGATTTCTTAGCAGAAGTATATCGTTCATTATCAGTTTTAGATGGGGCA
ATTCTACTGATTTCTGCAAAAGATGGCGTACAAGCACAAACTCGTATATTATTTCATGCA
CTTAGGAAAATGGGGATTCCCACAATCTTTATTATCAATAAGATTGACCAAAATGGAATT
GATTTATCAACGGTTTATCAGGATATTAAAGAGAAACTTTCTGCCGAAATTGTAATCAAA
CAGAAGGTAGAACTGTATCCTAATATGTGTGTGACGAACTTTACCGAATCTGAACAATGG
GATATGGTAATAGAAGGAAATGATTACCTTTTGGAGAAATATACGTCTGGGAAATTATTG
GAAGCATTAGAACTCGAACAAGAGGAAAGCATAAGATTTCATAATTGTTCCCTGTTCCCT
GTTTATCACGGAAGTGCAAAAAACAATATAGGGATTGATAACCTTATAGAAGTGATTACG
AATAAATTTTATTCATCAACACATCGAGGTCAGTCTGAACTTTGCGGAAAAGTTTTCAAA
ATTGAGTATTCGGAAAAAAGACAGCGTCTTGCATATATACGTCTTTATAGTGGCGTACTG
CATTTGCGAGATCCGGTTAGAATATCGGAAAAGGAAAAAATAAAAATTACAGAAATGTAT
ACTTCAATAAATGGTGAATTATGTAAAATCGATAAGGCTTATTCCGGGGAAATTGTTATT
TTGCAGAATGAGTTTTTGAAGTTAAATAGTGTTCTTGGAGATACAAAGCTATTGCCACAG
AGAGAGAGAATTGAAAATCCCCTCCCTCTGCTGCAAACGACTGTTGAACCGAGCAAACCT
CAACAAAGGGAAATGTTACTTGATGCACTTTTAGAAATCTCCGACAGTGACCCGCTTCTG
CGATATTATGTGGATTCTGCGACACATGAAATCATACTTTCTTTCTTAGGGAAAGTACAA
ATGGAAGTGACTTGTGCTCTGCTGCAAGAAAAGTATCATGTGGAGATAGAAATAAAAGAG
CCTACAGTCATTTATATGGAAAGACCGTTAAAAAAAGCAGAGTATACCATTCACATCGAA
GTTCCACCGAATCCTTTCTGGGCTTCCATTGGTCTATCTGTAGCACCGCTTCCATTAGGG
AGCGGAGTACAGTATGAGAGCTCGGTTTCTCTTGGATACTTAAATCAATCGTTTCAAAAT
GCAGTTATGGAGGGGATACGCTATGGCTGTGAACAAGGATTGTATGGTTGGAATGTGACG
GACTGTAAAATCTGTTTTAAGTATGGCTTATACTATAGCCCTGTTAGTACCCCAGCAGAT
TTTCGGATGCTTGCTCCTATTGTATTGGAACAAGTCTTAAAAAAAGCTGGAACAGAATTG
TTAGAGCCATATCTTAGTTTTAAAATTTATGCGCCACAGGAATATCTTTCACGAGCATAC
AACGATGCTCCTAAATATTGTGCGAACATCGTAGACACTCAATTGAAAAATAATGAGGTC
ATTCTTAGTGGAGAAATCCCTGCTCGGTGTATTCAAAAATATCGTAGTGATTTAACTTTC
TTTACAAATGGACGTAGTGTTTGTTTAACAGAGTTAAAAGGGTACCATGTTACTACCGGT
GAACCTGTTTGCCAGCCCCGTCGTCCAAATAGTCGGATAGATAAAGTACGATATATGTTC
AATAAAATAACTTAG
>116519|19AR0054|Neisseria_gonorrhoeae|16|Neisseria_gonorrhoeae:1-1935
ATGGAGGAAAATCACATGAAAATTATTAATATTGGAGTTTTAGCTCATGTTGATGCAGGA
AAAACTACCTTAACAGAAAGCTTATTATATAACAGTGGAGCGATTACAGAATTAGGAAGC
GTGGACAAAGGTACAACGAGGACGGATAATACGCTTTTAGAACGTCAGAGAGGAATTACA
ATTCAGACAGGAATAACCTCTTTTCAGTGGGAAAATACGAAGGTGAACATCATAGACACG
CCAGGACATATGGATTTCTTAGCAGAAGTATATCGTTCATTATCAGTTTTAGATGGGGCA
ATTCTACTGATTTCTGCAAAAGATGGCGTACAAGCACAAACTCGTATATTATTTCATGCA
CTTAGGAAAATGGGGATTCCCACAATCTTTATTATCAATAAGATTGACCAAAATGGAATT
GATTTATCAACGGTTTATCAGGATATTAAAGAGAAACTTTCTGCCGAAATTGTAATCAAA
CAGAAGGTAGAACTGTATCCTAATATGTGTGTGACGAACTTTACCGAATCTGAACAATGG
GATATGGTAATAGAAGGAAATGATTACCTTTTGGAGAAATATACGTCTGGGAAATTATTG
GAAGCATTAGAACTCGAACAAGAGGAAAGCATAAGATTTCATAATTGTTCCCTGTTCCCT
GTTTATCACGGAAGTGCAAAAAACAATATAGGGATTGATAACCTTATAGAAGTGATTACG
AATAAATTTTATTCATCAACACATCGAGGTCAGTCTGAACTTTGCGGAAAAGTTTTCAAA
ATTGAGTATTCGGAAAAAAGACAGCGTCTTGCATATATACGTCTTTATAGTGGCGTACTG
CATTTGCGAGATCCGGTTAGAATATCGGAAAAGGAAAAAATAAAAATTACAGAAATGTAT
ACTTCAATAAATGGTGAATTATGTAAAATCGATAAGGCTTATTCCGGGGAAATTGTTATT
TTGCAGAATGAGTTTTTGAAGTTAAATAGTGTTCTTGGAGATACAAAGCTATTGCCACAG
AGAGAGAGAATTGAAAATCCCCTCCCTCTGCTGCAAACGACTGTTGAACCGAGCAAACCT
CAACAAAGGGAAATGTTACTTGATGCACTTTTAGAAATCTCCGACAGTGACCCGCTTCTG
CGATATTATGTGGATTCTGCGACACATGAAATCATACTTTCTTTCTTAGGGAAAGTACAA
ATGGAAGTGACTTGTGCTCTGCTGCAAGAAAAGTATCATGTGGAGATAGAAATAAAAGAG
CCTACAGTCATTTATATGGAAAGACCGTTAAAAAAAGCAGAGTATACCATTCACATCGAA
GTTCCACCGAATCCTTTCTGGGCTTCCATTGGTCTATCTGTAGCACCGCTTCCATTAGGG
AGCGGAGTACAGTATGAGAGCTCGGTTTCTCTTGGATACTTAAATCAATCGTTTCAAAAT
GCAGTTATGGAGGGGATACGCTATGGCTGTGAACAAGGATTGTATGGTTGGAATGTGACG
GACTGTAAAATCTGTTTTAAGTATGGCTTATACTATAGCCCTGTTAGTACCCCAGCAGAT
TTTCGGATGCTTGCTCCTATTGTATTGGAACAAGTCTTAAAAAAAGCTGGAACAGAATTG
TTAGAGCCATATCTTAGTTTTAAAATTTATGCGCCACAGGAATATCTTTCACGAGCATAC
AACGATGCTCCTAAATATTGTGCGAACATCGTAGACACTCAATTGAAAAATAATGAGGTC
ATTCTTAGTGGAGAAATCCCTGCTCGGTGTATTCAAAAATATCGTAGTGATTTAACTTTC
TTTACAAATGGACGTAGTGTTTGTTTAACAGAGTTAAAAGGGTACCATGTTACTACCGGT
GAACCTGTTTGCCAGCCCCGTCGTCCAAATAGTCGGATAGATAAAGTACGATATATGTTC
AATAAAATAACTTAG
>116538|19AR0084|Neisseria_gonorrhoeae|16|Neisseria_gonorrhoeae:1-1935
ATGGAGGAAAATCACATGAAAATTATTAATATTGGAGTTTTAGCTCATGTTGATGCAGGA
AAAACTACCTTAACAGAAAGCTTATTATATAACAGTGGAGCGATTACAGAATTAGGAAGC
GTGGACAAAGGTACAACGAGGACGGATAATACGCTTTTAGAACGTCAGAGAGGAATTACA
ATTCAGACAGGAATAACCTCTTTTCAGTGGGAAAATACGAAGGTGAACATCATAGACACG
CCAGGACATATGGATTTCTTAGCAGAAGTATATCGTTCATTATCAGTTTTAGATGGGGCA
ATTCTACTGATTTCTGCAAAAGATGGCGTACAAGCACAAACTCGTATATTATTTCATGCA
CTTAGGAAAATGGGGATTCCCACAATCTTTATTATCAATAAGATTGACCAAAATGGAATT
GATTTATCAACGGTTTATCAGGATATTAAAGAGAAACTTTCTGCCGAAATTGTAATCAAA
CAGAAGGTAGAACTGTATCCTAATATGTGTGTGACGAACTTTACCGAATCTGAACAATGG
GATATGGTAATAGAAGGAAATGATTACCTTTTGGAGAAATATACGTCTGGGAAATTATTG
GAAGCATTAGAACTCGAACAAGAGGAAAGCATAAGATTTCATAATTGTTCCCTGTTCCCT
GTTTATCACGGAAGTGCAAAAAACAATATAGGGATTGATAACCTTATAGAAGTGATTACG
AATAAATTTTATTCATCAACACATCGAGGTCAGTCTGAACTTTGCGGAAAAGTTTTCAAA
ATTGAGTATTCGGAAAAAAGACAGCGTCTTGCATATATACGTCTTTATAGTGGCGTACTG
CATTTGCGAGATCCGGTTAGAATATCGGAAAAGGAAAAAATAAAAATTACAGAAATGTAT
ACTTCAATAAATGGTGAATTATGTAAAATCGATAAGGCTTATTCCGGGGAAATTGTTATT
TTGCAGAATGAGTTTTTGAAGTTAAATAGTGTTCTTGGAGATACAAAGCTATTGCCACAG
AGAGAGAGAATTGAAAATCCCCTCCCTCTGCTGCAAACGACTGTTGAACCGAGCAAACCT
CAACAAAGGGAAATGTTACTTGATGCACTTTTAGAAATCTCCGACAGTGACCCGCTTCTG
CGATATTATGTGGATTCTGCGACACATGAAATCATACTTTCTTTCTTAGGGAAAGTACAA
ATGGAAGTGACTTGTGCTCTGCTGCAAGAAAAGTATCATGTGGAGATAGAAATAAAAGAG
CCTACAGTCATTTATATGGAAAGACCGTTAAAAAAAGCAGAGTATACCATTCACATCGAA
GTTCCACCGAATCCTTTCTGGGCTTCCATTGGTCTATCTGTAGCACCGCTTCCATTAGGG
AGCGGAGTACAGTATGAGAGCTCGGTTTCTCTTGGATACTTAAATCAATCGTTTCAAAAT
GCAGTTATGGAGGGGATACGCTATGGCTGTGAACAAGGATTGTATGGTTGGAATGTGACG
GACTGTAAAATCTGTTTTAAGTATGGCTTATACTATAGCCCTGTTAGTACCCCAGCAGAT
TTTCGGATGCTTGCTCCTATTGTATTGGAACAAGTCTTAAAAAAAGCTGGAACAGAATTG
TTAGAGCCATATCTTAGTTTTAAAATTTATGCGCCACAGGAATATCTTTCACGAGCATAC
AACGATGCTCCTAAATATTGTGCGAACATCGTAGACACTCAATTGAAAAATAATGAGGTC
ATTCTTAGTGGAGAAATCCCTGCTCGGTGTATTCAAAAATATCGTAGTGATTTAACTTTC
TTTACAAATGGACGTAGTGTTTGTTTAACAGAGTTAAAAGGGTACCATGTTACTACCGGT
GAACCTGTTTGCCAGCCCCGTCGTCCAAATAGTCGGATAGATAAAGTACGATATATGTTC
AATAAAATAACTTAG
>116576|19AR0168|Neisseria_gonorrhoeae|16|Neisseria_gonorrhoeae:1-1935
ATGGAGGAAAATCACATGAAAATTATTAATATTGGAGTTTTAGCTCATGTTGATGCAGGA
AAAACTACCTTAACAGAAAGCTTATTATATAACAGTGGAGCGATTACAGAATTAGGAAGC
GTGGACAAAGGTACAACGAGGACGGATAATACGCTTTTAGAACGTCAGAGAGGAATTACA
ATTCAGACAGGAATAACCTCTTTTCAGTGGGAAAATACGAAGGTGAACATCATAGACACG
CCAGGACATATGGATTTCTTAGCAGAAGTATATCGTTCATTATCAGTTTTAGATGGGGCA
ATTCTACTGATTTCTGCAAAAGATGGCGTACAAGCACAAACTCGTATATTATTTCATGCA
CTTAGGAAAATGGGGATTCCCACAATCTTTATTATCAATAAGATTGACCAAAATGGAATT
GATTTATCAACGGTTTATCAGGATATTAAAGAGAAACTTTCTGCCGAAATTGTAATCAAA
CAGAAGGTAGAACTGTATCCTAATATGTGTGTGACGAACTTTACCGAATCTGAACAATGG
GATATGGTAATAGAAGGAAATGATTACCTTTTGGAGAAATATACGTCTGGGAAATTATTG
GAAGCATTAGAACTCGAACAAGAGGAAAGCATAAGATTTCATAATTGTTCCCTGTTCCCT
GTTTATCACGGAAGTGCAAAAAACAATATAGGGATTGATAACCTTATAGAAGTGATTACG
AATAAATTTTATTCATCAACACATCGAGGTCAGTCTGAACTTTGCGGAAAAGTTTTCAAA
ATTGAGTATTCGGAAAAAAGACAGCGTCTTGCATATATACGTCTTTATAGTGGCGTACTG
CATTTGCGAGATCCGGTTAGAATATCGGAAAAGGAAAAAATAAAAATTACAGAAATGTAT
ACTTCAATAAATGGTGAATTATGTAAAATCGATAAGGCTTATTCCGGGGAAATTGTTATT
TTGCAGAATGAGTTTTTGAAGTTAAATAGTGTTCTTGGAGATACAAAGCTATTGCCACAG
AGAGAGAGAATTGAAAATCCCCTCCCTCTGCTGCAAACGACTGTTGAACCGAGCAAACCT
CAACAAAGGGAAATGTTACTTGATGCACTTTTAGAAATCTCCGACAGTGACCCGCTTCTG
CGATATTATGTGGATTCTGCGACACATGAAATCATACTTTCTTTCTTAGGGAAAGTACAA
ATGGAAGTGACTTGTGCTCTGCTGCAAGAAAAGTATCATGTGGAGATAGAAATAAAAGAG
CCTACAGTCATTTATATGGAAAGACCGTTAAAAAAAGCAGAGTATACCATTCACATCGAA
GTTCCACCGAATCCTTTCTGGGCTTCCATTGGTCTATCTGTAGCACCGCTTCCATTAGGG
AGCGGAGTACAGTATGAGAGCTCGGTTTCTCTTGGATACTTAAATCAATCGTTTCAAAAT
GCAGTTATGGAGGGGATACGCTATGGCTGTGAACAAGGATTGTATGGTTGGAATGTGACG
GACTGTAAAATCTGTTTTAAGTATGGCTTATACTATAGCCCTGTTAGTACCCCAGCAGAT
TTTCGGATGCTTGCTCCTATTGTATTGGAACAAGTCTTAAAAAAAGCTGGAACAGAATTG
TTAGAGCCATATCTTAGTTTTAAAATTTATGCGCCACAGGAATATCTTTCACGAGCATAC
AACGATGCTCCTAAATATTGTGCGAACATCGTAGACACTCAATTGAAAAATAATGAGGTC
ATTCTTAGTGGAGAAATCCCTGCTCGGTGTATTCAAAAATATCGTAGTGATTTAACTTTC
TTTACAAATGGACGTAGTGTTTGTTTAACAGAGTTAAAAGGGTACCATGTTACTACCGGT
GAACCTGTTTGCCAGCCCCGTCGTCCAAATAGTCGGATAGATAAAGTACGATATATGTTC
AATAAAATAACTTAG
>116587|19AR0189|Neisseria_gonorrhoeae|16|Neisseria_gonorrhoeae:1-1935
ATGGAGGAAAATCACATGAAAATTATTAATATTGGAGTTTTAGCTCATGTTGATGCAGGA
AAAACTACCTTAACAGAAAGCTTATTATATAACAGTGGAGCGATTACAGAATTAGGAAGC
GTGGACAAAGGTACAACGAGGACGGATAATACGCTTTTAGAACGTCAGAGAGGAATTACA
ATTCAGACAGGAATAACCTCTTTTCAGTGGGAAAATACGAAGGTGAACATCATAGACACG
CCAGGACATATGGATTTCTTAGCAGAAGTATATCGTTCATTATCAGTTTTAGATGGGGCA
ATTCTACTGATTTCTGCAAAAGATGGCGTACAAGCACAAACTCGTATATTATTTCATGCA
CTTAGGAAAATGGGGATTCCCACAATCTTTATTATCAATAAGATTGACCAAAATGGAATT
GATTTATCAACGGTTTATCAGGATATTAAAGAGAAACTTTCTGCCGAAATTGTAATCAAA
CAGAAGGTAGAACTGTATCCTAATATGTGTGTGACGAACTTTACCGAATCTGAACAATGG
GATATGGTAATAGAAGGAAATGATTACCTTTTGGAGAAATATACGTCTGGGAAATTATTG
GAAGCATTAGAACTCGAACAAGAGGAAAGCATAAGATTTCATAATTGTTCCCTGTTCCCT
GTTTATCACGGAAGTGCAAAAAACAATATAGGGATTGATAACCTTATAGAAGTGATTACG
AATAAATTTTATTCATCAACACATCGAGGTCAGTCTGAACTTTGCGGAAAAGTTTTCAAA
ATTGAGTATTCGGAAAAAAGACAGCGTCTTGCATATATACGTCTTTATAGTGGCGTACTG
CATTTGCGAGATCCGGTTAGAATATCGGAAAAGGAAAAAATAAAAATTACAGAAATGTAT
ACTTCAATAAATGGTGAATTATGTAAAATCGATAAGGCTTATTCCGGGGAAATTGTTATT
TTGCAGAATGAGTTTTTGAAGTTAAATAGTGTTCTTGGAGATACAAAGCTATTGCCACAG
AGAGAGAGAATTGAAAATCCCCTCCCTCTGCTGCAAACGACTGTTGAACCGAGCAAACCT
CAACAAAGGGAAATGTTACTTGATGCACTTTTAGAAATCTCCGACAGTGACCCGCTTCTG
CGATATTATGTGGATTCTGCGACACATGAAATCATACTTTCTTTCTTAGGGAAAGTACAA
ATGGAAGTGACTTGTGCTCTGCTGCAAGAAAAGTATCATGTGGAGATAGAAATAAAAGAG
CCTACAGTCATTTATATGGAAAGACCGTTAAAAAAAGCAGAGTATACCATTCACATCGAA
GTTCCACCGAATCCTTTCTGGGCTTCCATTGGTCTATCTGTAGCACCGCTTCCATTAGGG
AGCGGAGTACAGTATGAGAGCTCGGTTTCTCTTGGATACTTAAATCAATCGTTTCAAAAT
GCAGTTATGGAGGGGATACGCTATGGCTGTGAACAAGGATTGTATGGTTGGAATGTGACG
GACTGTAAAATCTGTTTTAAGTATGGCTTATACTATAGCCCTGTTAGTACCCCAGCAGAT
TTTCGGATGCTTGCTCCTATTGTATTGGAACAAGTCTTAAAAAAAGCTGGAACAGAATTG
TTAGAGCCATATCTTAGTTTTAAAATTTATGCGCCACAGGAATATCTTTCACGAGCATAC
AACGATGCTCCTAAATATTGTGCGAACATCGTAGACACTCAATTGAAAAATAATGAGGTC
ATTCTTAGTGGAGAAATCCCTGCTCGGTGTATTCAAAAATATCGTAGTGATTTAACTTTC
TTTACAAATGGACGTAGTGTTTGTTTAACAGAGTTAAAAGGGTACCATGTTACTACCGGT
GAACCTGTTTGCCAGCCCCGTCGTCCAAATAGTCGGATAGATAAAGTACGATATATGTTC
AATAAAATAACTTAG
>116592|19AR0196|Neisseria_gonorrhoeae|16|Neisseria_gonorrhoeae:1-1935
ATGGAGGAAAATCACATGAAAATTATTAATATTGGAGTTTTAGCTCATGTTGATGCAGGA
AAAACTACCTTAACAGAAAGCTTATTATATAACAGTGGAGCGATTACAGAATTAGGAAGC
GTGGACAAAGGTACAACGAGGACGGATAATACGCTTTTAGAACGTCAGAGAGGAATTACA
ATTCAGACAGGAATAACCTCTTTTCAGTGGGAAAATACGAAGGTGAACATCATAGACACG
CCAGGACATATGGATTTCTTAGCAGAAGTATATCGTTCATTATCAGTTTTAGATGGGGCA
ATTCTACTGATTTCTGCAAAAGATGGCGTACAAGCACAAACTCGTATATTATTTCATGCA
CTTAGGAAAATGGGGATTCCCACAATCTTTATTATCAATAAGATTGACCAAAATGGAATT
GATTTATCAACGGTTTATCAGGATATTAAAGAGAAACTTTCTGCCGAAATTGTAATCAAA
CAGAAGGTAGAACTGTATCCTAATATGTGTGTGACGAACTTTACCGAATCTGAACAATGG
GATATGGTAATAGAAGGAAATGATTACCTTTTGGAGAAATATACGTCTGGGAAATTATTG
GAAGCATTAGAACTCGAACAAGAGGAAAGCATAAGATTTCATAATTGTTCCCTGTTCCCT
GTTTATCACGGAAGTGCAAAAAACAATATAGGGATTGATAACCTTATAGAAGTGATTACG
AATAAATTTTATTCATCAACACATCGAGGTCAGTCTGAACTTTGCGGAAAAGTTTTCAAA
ATTGAGTATTCGGAAAAAAGACAGCGTCTTGCATATATACGTCTTTATAGTGGCGTACTG
CATTTGCGAGATCCGGTTAGAATATCGGAAAAGGAAAAAATAAAAATTACAGAAATGTAT
ACTTCAATAAATGGTGAATTATGTAAAATCGATAAGGCTTATTCCGGGGAAATTGTTATT
TTGCAGAATGAGTTTTTGAAGTTAAATAGTGTTCTTGGAGATACAAAGCTATTGCCACAG
AGAGAGAGAATTGAAAATCCCCTCCCTCTGCTGCAAACGACTGTTGAACCGAGCAAACCT
CAACAAAGGGAAATGTTACTTGATGCACTTTTAGAAATCTCCGACAGTGACCCGCTTCTG
CGATATTATGTGGATTCTGCGACACATGAAATCATACTTTCTTTCTTAGGGAAAGTACAA
ATGGAAGTGACTTGTGCTCTGCTGCAAGAAAAGTATCATGTGGAGATAGAAATAAAAGAG
CCTACAGTCATTTATATGGAAAGACCGTTAAAAAAAGCAGAGTATACCATTCACATCGAA
GTTCCACCGAATCCTTTCTGGGCTTCCATTGGTCTATCTGTAGCACCGCTTCCATTAGGG
AGCGGAGTACAGTATGAGAGCTCGGTTTCTCTTGGATACTTAAATCAATCGTTTCAAAAT
GCAGTTATGGAGGGGATACGCTATGGCTGTGAACAAGGATTGTATGGTTGGAATGTGACG
GACTGTAAAATCTGTTTTAAGTATGGCTTATACTATAGCCCTGTTAGTACCCCAGCAGAT
TTTCGGATGCTTGCTCCTATTGTATTGGAACAAGTCTTAAAAAAAGCTGGAACAGAATTG
TTAGAGCCATATCTTAGTTTTAAAATTTATGCGCCACAGGAATATCTTTCACGAGCATAC
AACGATGCTCCTAAATATTGTGCGAACATCGTAGACACTCAATTGAAAAATAATGAGGTC
ATTCTTAGTGGAGAAATCCCTGCTCGGTGTATTCAAAAATATCGTAGTGATTTAACTTTC
TTTACAAATGGACGTAGTGTTTGTTTAACAGAGTTAAAAGGGTACCATGTTACTACCGGT
GAACCTGTTTGCCAGCCCCGTCGTCCAAATAGTCGGATAGATAAAGTACGATATATGTTC
AATAAAATAACTTAG
>116867|19AR0295|Neisseria_gonorrhoeae|16|Neisseria_gonorrhoeae:1-1935
ATGGAGGAAAATCACATGAAAATTATTAATATTGGAGTTTTAGCTCATGTTGATGCAGGA
AAAACTACCTTAACAGAAAGCTTATTATATAACAGTGGAGCGATTACAGAATTAGGAAGC
GTGGACAAAGGTACAACGAGGACGGATAATACGCTTTTAGAACGTCAGAGAGGAATTACA
ATTCAGACAGGAATAACCTCTTTTCAGTGGGAAAATACGAAGGTGAACATCATAGACACG
CCAGGACATATGGATTTCTTAGCAGAAGTATATCGTTCATTATCAGTTTTAGATGGGGCA
ATTCTACTGATTTCTGCAAAAGATGGCGTACAAGCACAAACTCGTATATTATTTCATGCA
CTTAGGAAAATGGGGATTCCCACAATCTTTATTATCAATAAGATTGACCAAAATGGAATT
GATTTATCAACGGTTTATCAGGATATTAAAGAGAAACTTTCTGCCGAAATTGTAATCAAA
CAGAAGGTAGAACTGTATCCTAATATGTGTGTGACGAACTTTACCGAATCTGAACAATGG
GATATGGTAATAGAAGGAAATGATTACCTTTTGGAGAAATATACGTCTGGGAAATTATTG
GAAGCATTAGAACTCGAACAAGAGGAAAGCATAAGATTTCATAATTGTTCCCTGTTCCCT
GTTTATCACGGAAGTGCAAAAAACAATATAGGGATTGATAACCTTATAGAAGTGATTACG
AATAAATTTTATTCATCAACACATCGAGGTCAGTCTGAACTTTGCGGAAAAGTTTTCAAA
ATTGAGTATTCGGAAAAAAGACAGCGTCTTGCATATATACGTCTTTATAGTGGCGTACTG
CATTTGCGAGATCCGGTTAGAATATCGGAAAAGGAAAAAATAAAAATTACAGAAATGTAT
ACTTCAATAAATGGTGAATTATGTAAAATCGATAAGGCTTATTCCGGGGAAATTGTTATT
TTGCAGAATGAGTTTTTGAAGTTAAATAGTGTTCTTGGAGATACAAAGCTATTGCCACAG
AGAGAGAGAATTGAAAATCCCCTCCCTCTGCTGCAAACGACTGTTGAACCGAGCAAACCT
CAACAAAGGGAAATGTTACTTGATGCACTTTTAGAAATCTCCGACAGTGACCCGCTTCTG
CGATATTATGTGGATTCTGCGACACATGAAATCATACTTTCTTTCTTAGGGAAAGTACAA
ATGGAAGTGACTTGTGCTCTGCTGCAAGAAAAGTATCATGTGGAGATAGAAATAAAAGAG
CCTACAGTCATTTATATGGAAAGACCGTTAAAAAAAGCAGAGTATACCATTCACATCGAA
GTTCCACCGAATCCTTTCTGGGCTTCCATTGGTCTATCTGTAGCACCGCTTCCATTAGGG
AGCGGAGTACAGTATGAGAGCTCGGTTTCTCTTGGATACTTAAATCAATCGTTTCAAAAT
GCAGTTATGGAGGGGATACGCTATGGCTGTGAACAAGGATTGTATGGTTGGAATGTGACG
GACTGTAAAATCTGTTTTAAGTATGGCTTATACTATAGCCCTGTTAGTACCCCAGCAGAT
TTTCGGATGCTTGCTCCTATTGTATTGGAACAAGTCTTAAAAAAAGCTGGAACAGAATTG
TTAGAGCCATATCTTAGTTTTAAAATTTATGCGCCACAGGAATATCTTTCACGAGCATAC
AACGATGCTCCTAAATATTGTGCGAACATCGTAGACACTCAATTGAAAAATAATGAGGTC
ATTCTTAGTGGAGAAATCCCTGCTCGGTGTATTCAAAAATATCGTAGTGATTTAACTTTC
TTTACAAATGGACGTAGTGTTTGTTTAACAGAGTTAAAAGGGTACCATGTTACTACCGGT
GAACCTGTTTGCCAGCCCCGTCGTCCAAATAGTCGGATAGATAAAGTACGATATATGTTC
AATAAAATAACTTAG
>116868|19AR0296|Neisseria_gonorrhoeae|16|Neisseria_gonorrhoeae:1-1935
ATGGAGGAAAATCACATGAAAATTATTAATATTGGAGTTTTAGCTCATGTTGATGCAGGA
AAAACTACCTTAACAGAAAGCTTATTATATAACAGTGGAGCGATTACAGAATTAGGAAGC
GTGGACAAAGGTACAACGAGGACGGATAATACGCTTTTAGAACGTCAGAGAGGAATTACA
ATTCAGACAGGAATAACCTCTTTTCAGTGGGAAAATACGAAGGTGAACATCATAGACACG
CCAGGACATATGGATTTCTTAGCAGAAGTATATCGTTCATTATCAGTTTTAGATGGGGCA
ATTCTACTGATTTCTGCAAAAGATGGCGTACAAGCACAAACTCGTATATTATTTCATGCA
CTTAGGAAAATGGGGATTCCCACAATCTTTATTATCAATAAGATTGACCAAAATGGAATT
GATTTATCAACGGTTTATCAGGATATTAAAGAGAAACTTTCTGCCGAAATTGTAATCAAA
CAGAAGGTAGAACTGTATCCTAATATGTGTGTGACGAACTTTACCGAATCTGAACAATGG
GATATGGTAATAGAAGGAAATGATTACCTTTTGGAGAAATATACGTCTGGGAAATTATTG
GAAGCATTAGAACTCGAACAAGAGGAAAGCATAAGATTTCATAATTGTTCCCTGTTCCCT
GTTTATCACGGAAGTGCAAAAAACAATATAGGGATTGATAACCTTATAGAAGTGATTACG
AATAAATTTTATTCATCAACACATCGAGGTCAGTCTGAACTTTGCGGAAAAGTTTTCAAA
ATTGAGTATTCGGAAAAAAGACAGCGTCTTGCATATATACGTCTTTATAGTGGCGTACTG
CATTTGCGAGATCCGGTTAGAATATCGGAAAAGGAAAAAATAAAAATTACAGAAATGTAT
ACTTCAATAAATGGTGAATTATGTAAAATCGATAAGGCTTATTCCGGGGAAATTGTTATT
TTGCAGAATGAGTTTTTGAAGTTAAATAGTGTTCTTGGAGATACAAAGCTATTGCCACAG
AGAGAGAGAATTGAAAATCCCCTCCCTCTGCTGCAAACGACTGTTGAACCGAGCAAACCT
CAACAAAGGGAAATGTTACTTGATGCACTTTTAGAAATCTCCGACAGTGACCCGCTTCTG
CGATATTATGTGGATTCTGCGACACATGAAATCATACTTTCTTTCTTAGGGAAAGTACAA
ATGGAAGTGACTTGTGCTCTGCTGCAAGAAAAGTATCATGTGGAGATAGAAATAAAAGAG
CCTACAGTCATTTATATGGAAAGACCGTTAAAAAAAGCAGAGTATACCATTCACATCGAA
GTTCCACCGAATCCTTTCTGGGCTTCCATTGGTCTATCTGTAGCACCGCTTCCATTAGGG
AGCGGAGTACAGTATGAGAGCTCGGTTTCTCTTGGATACTTAAATCAATCGTTTCAAAAT
GCAGTTATGGAGGGGATACGCTATGGCTGTGAACAAGGATTGTATGGTTGGAATGTGACG
GACTGTAAAATCTGTTTTAAGTATGGCTTATACTATAGCCCTGTTAGTACCCCAGCAGAT
TTTCGGATGCTTGCTCCTATTGTATTGGAACAAGTCTTAAAAAAAGCTGGAACAGAATTG
TTAGAGCCATATCTTAGTTTTAAAATTTATGCGCCACAGGAATATCTTTCACGAGCATAC
AACGATGCTCCTAAATATTGTGCGAACATCGTAGACACTCAATTGAAAAATAATGAGGTC
ATTCTTAGTGGAGAAATCCCTGCTCGGTGTATTCAAAAATATCGTAGTGATTTAACTTTC
TTTACAAATGGACGTAGTGTTTGTTTAACAGAGTTAAAAGGGTACCATGTTACTACCGGT
GAACCTGTTTGCCAGCCCCGTCGTCCAAATAGTCGGATAGATAAAGTACGATATATGTTC
AATAAAATAACTTAG
>116869|19AR0297|Neisseria_gonorrhoeae|16|Neisseria_gonorrhoeae:1-1935
ATGGAGGAAAATCACATGAAAATTATTAATATTGGAGTTTTAGCTCATGTTGATGCAGGA
AAAACTACCTTAACAGAAAGCTTATTATATAACAGTGGAGCGATTACAGAATTAGGAAGC
GTGGACAAAGGTACAACGAGGACGGATAATACGCTTTTAGAACGTCAGAGAGGAATTACA
ATTCAGACAGGAATAACCTCTTTTCAGTGGGAAAATACGAAGGTGAACATCATAGACACG
CCAGGACATATGGATTTCTTAGCAGAAGTATATCGTTCATTATCAGTTTTAGATGGGGCA
ATTCTACTGATTTCTGCAAAAGATGGCGTACAAGCACAAACTCGTATATTATTTCATGCA
CTTAGGAAAATGGGGATTCCCACAATCTTTATTATCAATAAGATTGACCAAAATGGAATT
GATTTATCAACGGTTTATCAGGATATTAAAGAGAAACTTTCTGCCGAAATTGTAATCAAA
CAGAAGGTAGAACTGTATCCTAATATGTGTGTGACGAACTTTACCGAATCTGAACAATGG
GATATGGTAATAGAAGGAAATGATTACCTTTTGGAGAAATATACGTCTGGGAAATTATTG
GAAGCATTAGAACTCGAACAAGAGGAAAGCATAAGATTTCATAATTGTTCCCTGTTCCCT
GTTTATCACGGAAGTGCAAAAAACAATATAGGGATTGATAACCTTATAGAAGTGATTACG
AATAAATTTTATTCATCAACACATCGAGGTCAGTCTGAACTTTGCGGAAAAGTTTTCAAA
ATTGAGTATTCGGAAAAAAGACAGCGTCTTGCATATATACGTCTTTATAGTGGCGTACTG
CATTTGCGAGATCCGGTTAGAATATCGGAAAAGGAAAAAATAAAAATTACAGAAATGTAT
ACTTCAATAAATGGTGAATTATGTAAAATCGATAAGGCTTATTCCGGGGAAATTGTTATT
TTGCAGAATGAGTTTTTGAAGTTAAATAGTGTTCTTGGAGATACAAAGCTATTGCCACAG
AGAGAGAGAATTGAAAATCCCCTCCCTCTGCTGCAAACGACTGTTGAACCGAGCAAACCT
CAACAAAGGGAAATGTTACTTGATGCACTTTTAGAAATCTCCGACAGTGACCCGCTTCTG
CGATATTATGTGGATTCTGCGACACATGAAATCATACTTTCTTTCTTAGGGAAAGTACAA
ATGGAAGTGACTTGTGCTCTGCTGCAAGAAAAGTATCATGTGGAGATAGAAATAAAAGAG
CCTACAGTCATTTATATGGAAAGACCGTTAAAAAAAGCAGAGTATACCATTCACATCGAA
GTTCCACCGAATCCTTTCTGGGCTTCCATTGGTCTATCTGTAGCACCGCTTCCATTAGGG
AGCGGAGTACAGTATGAGAGCTCGGTTTCTCTTGGATACTTAAATCAATCGTTTCAAAAT
GCAGTTATGGAGGGGATACGCTATGGCTGTGAACAAGGATTGTATGGTTGGAATGTGACG
GACTGTAAAATCTGTTTTAAGTATGGCTTATACTATAGCCCTGTTAGTACCCCAGCAGAT
TTTCGGATGCTTGCTCCTATTGTATTGGAACAAGTCTTAAAAAAAGCTGGAACAGAATTG
TTAGAGCCATATCTTAGTTTTAAAATTTATGCGCCACAGGAATATCTTTCACGAGCATAC
AACGATGCTCCTAAATATTGTGCGAACATCGTAGACACTCAATTGAAAAATAATGAGGTC
ATTCTTAGTGGAGAAATCCCTGCTCGGTGTATTCAAAAATATCGTAGTGATTTAACTTTC
TTTACAAATGGACGTAGTGTTTGTTTAACAGAGTTAAAAGGGTACCATGTTACTACCGGT
GAACCTGTTTGCCAGCCCCGTCGTCCAAATAGTCGGATAGATAAAGTACGATATATGTTC
AATAAAATAACTTAG
>116874|19AR0310|Neisseria_gonorrhoeae|16|Neisseria_gonorrhoeae:1-1935
ATGGAGGAAAATCACATGAAAATTATTAATATTGGAGTTTTAGCTCATGTTGATGCAGGA
AAAACTACCTTAACAGAAAGCTTATTATATAACAGTGGAGCGATTACAGAATTAGGAAGC
GTGGACAAAGGTACAACGAGGACGGATAATACGCTTTTAGAACGTCAGAGAGGAATTACA
ATTCAGACAGGAATAACCTCTTTTCAGTGGGAAAATACGAAGGTGAACATCATAGACACG
CCAGGACATATGGATTTCTTAGCAGAAGTATATCGTTCATTATCAGTTTTAGATGGGGCA
ATTCTACTGATTTCTGCAAAAGATGGCGTACAAGCACAAACTCGTATATTATTTCATGCA
CTTAGGAAAATGGGGATTCCCACAATCTTTATTATCAATAAGATTGACCAAAATGGAATT
GATTTATCAACGGTTTATCAGGATATTAAAGAGAAACTTTCTGCCGAAATTGTAATCAAA
CAGAAGGTAGAACTGTATCCTAATATGTGTGTGACGAACTTTACCGAATCTGAACAATGG
GATATGGTAATAGAAGGAAATGATTACCTTTTGGAGAAATATACGTCTGGGAAATTATTG
GAAGCATTAGAACTCGAACAAGAGGAAAGCATAAGATTTCATAATTGTTCCCTGTTCCCT
GTTTATCACGGAAGTGCAAAAAACAATATAGGGATTGATAACCTTATAGAAGTGATTACG
AATAAATTTTATTCATCAACACATCGAGGTCAGTCTGAACTTTGCGGAAAAGTTTTCAAA
ATTGAGTATTCGGAAAAAAGACAGCGTCTTGCATATATACGTCTTTATAGTGGCGTACTG
CATTTGCGAGATCCGGTTAGAATATCGGAAAAGGAAAAAATAAAAATTACAGAAATGTAT
ACTTCAATAAATGGTGAATTATGTAAAATCGATAAGGCTTATTCCGGGGAAATTGTTATT
TTGCAGAATGAGTTTTTGAAGTTAAATAGTGTTCTTGGAGATACAAAGCTATTGCCACAG
AGAGAGAGAATTGAAAATCCCCTCCCTCTGCTGCAAACGACTGTTGAACCGAGCAAACCT
CAACAAAGGGAAATGTTACTTGATGCACTTTTAGAAATCTCCGACAGTGACCCGCTTCTG
CGATATTATGTGGATTCTGCGACACATGAAATCATACTTTCTTTCTTAGGGAAAGTACAA
ATGGAAGTGACTTGTGCTCTGCTGCAAGAAAAGTATCATGTGGAGATAGAAATAAAAGAG
CCTACAGTCATTTATATGGAAAGACCGTTAAAAAAAGCAGAGTATACCATTCACATCGAA
GTTCCACCGAATCCTTTCTGGGCTTCCATTGGTCTATCTGTAGCACCGCTTCCATTAGGG
AGCGGAGTACAGTATGAGAGCTCGGTTTCTCTTGGATACTTAAATCAATCGTTTCAAAAT
GCAGTTATGGAGGGGATACGCTATGGCTGTGAACAAGGATTGTATGGTTGGAATGTGACG
GACTGTAAAATCTGTTTTAAGTATGGCTTATACTATAGCCCTGTTAGTACCCCAGCAGAT
TTTCGGATGCTTGCTCCTATTGTATTGGAACAAGTCTTAAAAAAAGCTGGAACAGAATTG
TTAGAGCCATATCTTAGTTTTAAAATTTATGCGCCACAGGAATATCTTTCACGAGCATAC
AACGATGCTCCTAAATATTGTGCGAACATCGTAGACACTCAATTGAAAAATAATGAGGTC
ATTCTTAGTGGAGAAATCCCTGCTCGGTGTATTCAAAAATATCGTAGTGATTTAACTTTC
TTTACAAATGGACGTAGTGTTTGTTTAACAGAGTTAAAAGGGTACCATGTTACTACCGGT
GAACCTGTTTGCCAGCCCCGTCGTCCAAATAGTCGGATAGATAAAGTACGATATATGTTC
AATAAAATAACTTAG
>116879|19AR0316|Neisseria_gonorrhoeae|16|Neisseria_gonorrhoeae:1-1935
ATGGAGGAAAATCACATGAAAATTATTAATATTGGAGTTTTAGCTCATGTTGATGCAGGA
AAAACTACCTTAACAGAAAGCTTATTATATAACAGTGGAGCGATTACAGAATTAGGAAGC
GTGGACAAAGGTACAACGAGGACGGATAATACGCTTTTAGAACGTCAGAGAGGAATTACA
ATTCAGACAGGAATAACCTCTTTTCAGTGGGAAAATACGAAGGTGAACATCATAGACACG
CCAGGACATATGGATTTCTTAGCAGAAGTATATCGTTCATTATCAGTTTTAGATGGGGCA
ATTCTACTGATTTCTGCAAAAGATGGCGTACAAGCACAAACTCGTATATTATTTCATGCA
CTTAGGAAAATGGGGATTCCCACAATCTTTATTATCAATAAGATTGACCAAAATGGAATT
GATTTATCAACGGTTTATCAGGATATTAAAGAGAAACTTTCTGCCGAAATTGTAATCAAA
CAGAAGGTAGAACTGTATCCTAATATGTGTGTGACGAACTTTACCGAATCTGAACAATGG
GATATGGTAATAGAAGGAAATGATTACCTTTTGGAGAAATATACGTCTGGGAAATTATTG
GAAGCATTAGAACTCGAACAAGAGGAAAGCATAAGATTTCATAATTGTTCCCTGTTCCCT
GTTTATCACGGAAGTGCAAAAAACAATATAGGGATTGATAACCTTATAGAAGTGATTACG
AATAAATTTTATTCATCAACACATCGAGGTCAGTCTGAACTTTGCGGAAAAGTTTTCAAA
ATTGAGTATTCGGAAAAAAGACAGCGTCTTGCATATATACGTCTTTATAGTGGCGTACTG
CATTTGCGAGATCCGGTTAGAATATCGGAAAAGGAAAAAATAAAAATTACAGAAATGTAT
ACTTCAATAAATGGTGAATTATGTAAAATCGATAAGGCTTATTCCGGGGAAATTGTTATT
TTGCAGAATGAGTTTTTGAAGTTAAATAGTGTTCTTGGAGATACAAAGCTATTGCCACAG
AGAGAGAGAATTGAAAATCCCCTCCCTCTGCTGCAAACGACTGTTGAACCGAGCAAACCT
CAACAAAGGGAAATGTTACTTGATGCACTTTTAGAAATCTCCGACAGTGACCCGCTTCTG
CGATATTATGTGGATTCTGCGACACATGAAATCATACTTTCTTTCTTAGGGAAAGTACAA
ATGGAAGTGACTTGTGCTCTGCTGCAAGAAAAGTATCATGTGGAGATAGAAATAAAAGAG
CCTACAGTCATTTATATGGAAAGACCGTTAAAAAAAGCAGAGTATACCATTCACATCGAA
GTTCCACCGAATCCTTTCTGGGCTTCCATTGGTCTATCTGTAGCACCGCTTCCATTAGGG
AGCGGAGTACAGTATGAGAGCTCGGTTTCTCTTGGATACTTAAATCAATCGTTTCAAAAT
GCAGTTATGGAGGGGATACGCTATGGCTGTGAACAAGGATTGTATGGTTGGAATGTGACG
GACTGTAAAATCTGTTTTAAGTATGGCTTATACTATAGCCCTGTTAGTACCCCAGCAGAT
TTTCGGATGCTTGCTCCTATTGTATTGGAACAAGTCTTAAAAAAAGCTGGAACAGAATTG
TTAGAGCCATATCTTAGTTTTAAAATTTATGCGCCACAGGAATATCTTTCACGAGCATAC
AACGATGCTCCTAAATATTGTGCGAACATCGTAGACACTCAATTGAAAAATAATGAGGTC
ATTCTTAGTGGAGAAATCCCTGCTCGGTGTATTCAAAAATATCGTAGTGATTTAACTTTC
TTTACAAATGGACGTAGTGTTTGTTTAACAGAGTTAAAAGGGTACCATGTTACTACCGGT
GAACCTGTTTGCCAGCCCCGTCGTCCAAATAGTCGGATAGATAAAGTACGATATATGTTC
AATAAAATAACTTAG
>87630|ECDC_MT13_016|Neisseria_gonorrhoeae||Neisseria_gonorrhoeae:1-1935
ATGGAGGAAAATCACATGAAAATTATTAATATTGGAGTTTTAGCTCATGTTGATGCAGGA
AAAACTACCTTAACAGAAAGCTTATTATATAACAGTGGAGCGATTACAGAATTAGGAAGC
GTGGACAAAGGTACAACGAGGACGGATAATACGCTTTTAGAACGTCAGAGAGGAATTACA
ATTCAGACAGGAATAACCTCTTTTCAGTGGGAAAATACGAAGGTGAACATCATAGACACG
CCAGGACATATGGATTTCTTAGCAGAAGTATATCGTTCATTATCAGTTTTAGATGGGGCA
ATTCTACTGATTTCTGCAAAAGATGGCATACAAGCACAAACTCGTATATTATTTCATGCA
CTTAGGAAAATGGGGATTCCCACAATCTTTTTTATCAATAAGATTGACCAAAATGGAATT
GATTTATCAACGGTTTATCAGGATATTAAAGAGAAACTTTCTGCCGAAATTGTAATCAAA
CAGAAGGTAGAACTGTATCCTAATATGTGTGTGACGAACTTTACCGAATCTGAACAATGG
GATATGGTAATAGAAGGAAATGATTACCTTTTGGAGAAATATACGTCTGGGAAATTATTG
GAAGCATTAGAACTCGAACAAGAGGAAAGCATAAGATTTCATAATTGTTCCCTGTTCCCT
GTTTATCACGGAAGTGCAAAAAACAATATAGGGATTGATAACCTTATAGAAGTGATTACG
AATAAATTTTATTCATCAACACATCGAGGTCAGTCTGAACTTTGCGGAAAAGTTTTCAAA
ATTGAGTATTCGGAAAAAAGACAGCGTCTTGCATATATACGTCTTTATAGTGGCGTACTG
CATTTGCGAGATCCGGTTAGAATATCGGAAAAGGAAAAAATAAAAATTACAGAAATGTAT
ACTTCAATAAATGGTGAATTATGTAAAATCGATAAGGCTTATTCCGGGGAAATTGTTATT
TTGCAGAATGAGTTTTTGAAGTTAAATAGTGTTCTTGGAGATACAAAGCTATTGCCACAG
AGAGAGAGAATTGAAAATCCCCTCCCTCTGCTGCAAACGACTGTTGAACCGAGCAAACCT
CAACAAAGGGAAATGTTACTTGATGCACTTTTAGAAATCTCCGACAGTGACCCGCTTCTG
CGATATTATGTGGATTCTGCGACACATGAAATCATACTTTCTTTCTTAGGGAAAGTACAA
ATGGAAGTGACTTGTGCTCTGCTGCAAGAAAAGTATCATGTGGAGATAGAAATAAAAGAG
CCTACAGTCATTTATATGGAAAGACCGTTAAAAAAAGCAGAGTATACCATTCACATCGAA
GTTCCACCGAATCCTTTCTGGGCTTCCATTGGTCTATCTGTAGCACCGCTTCCATTAGGG
AGCGGAGTACAGTATGAGAGCTCGGTTTCTCTTGGATACTTAAATCAATCGTTTCAAAAT
GCAGTTATGGAGGGGATACGCTATGGCTGTGAACAAGGATTGTATGGTTGGAATGTGACG
GACTGTAAAATCTGTTTTAAGTATGGCTTATACTATAGCCCTGTTAGTACCCCAGCAGAT
TTTCGGATGCTTGCTCCTATTGTATTGGAACAAGTCTTAAAAAAAGCTGGAACAGAATTG
TTAGAGCCATATCTTAGTTTTAAAATTTATGCGCCACAGGAATATCTTTCACGAGCATAC
AACGATGCTCCTAAATATTGTGCGAACATCGTAGACACTCAATTGAAAAATAATGAGGTC
ATTCTTAGTGGAGAAATCCCTGCTCGGTGTATTCAAAAATATCGTAGTGATTTAACTTTC
TTTACAAATGGACGTAGTGTTTGTTTAACAGAGTTAAAAGGGTACCATGTTACTACCGGT
GAACCTGTTTGCCAGCCCCGTCGTCCAAATAGTCGGATAGATAAAGTACGATATATGTTC
AATAAAATAACTTAG
>87637|ECDC_MT13_026|Neisseria_gonorrhoeae||Neisseria_gonorrhoeae:1-1935
ATGGAGGAAAATCACATGAAAATTATTAATATTGGAGTTTTAGCTCATGTTGATGCAGGA
AAAACTACCTTAACAGAAAGCTTATTATATAACAGTGGAGCGATTACAGAATTAGGAAGC
GTGGACAAAGGTACAACGAGGACGGATAATACGCTTTTAGAACGTCAGAGAGGAATTACA
ATTCAGACAGGAATAACCTCTTTTCAGTGGGAAAATACGAAGGTGAACATCATAGACACG
CCAGGACATATGGATTTCTTAGCAGAAGTATATCGTTCATTATCAGTTTTAGATGGGGCA
ATTCTACTGATTTCTGCAAAAGATGGCATACAAGCACAAACTCGTATATTATTTCATGCA
CTTAGGAAAATGGGGATTCCCACAATCTTTTTTATCAATAAGATTGACCAAAATGGAATT
GATTTATCAACGGTTTATCAGGATATTAAAGAGAAACTTTCTGCCGAAATTGTAATCAAA
CAGAAGGTAGAACTGTATCCTAATATGTGTGTGACGAACTTTACCGAATCTGAACAATGG
GATATGGTAATAGAAGGAAATGATTACCTTTTGGAGAAATATACGTCTGGGAAATTATTG
GAAGCATTAGAACTCGAACAAGAGGAAAGCATAAGATTTCATAATTGTTCCCTGTTCCCT
GTTTATCACGGAAGTGCAAAAAACAATATAGGGATTGATAACCTTATAGAAGTGATTACG
AATAAATTTTATTCATCAACACATCGAGGTCAGTCTGAACTTTGCGGAAAAGTTTTCAAA
ATTGAGTATTCGGAAAAAAGACAGCGTCTTGCATATATACGTCTTTATAGTGGCGTACTG
CATTTGCGAGATCCGGTTAGAATATCGGAAAAGGAAAAAATAAAAATTACAGAAATGTAT
ACTTCAATAAATGGTGAATTATGTAAAATCGATAAGGCTTATTCCGGGGAAATTGTTATT
TTGCAGAATGAGTTTTTGAAGTTAAATAGTGTTCTTGGAGATACAAAGCTATTGCCACAG
AGAGAGAGAATTGAAAATCCCCTCCCTCTGCTGCAAACGACTGTTGAACCGAGCAAACCT
CAACAAAGGGAAATGTTACTTGATGCACTTTTAGAAATCTCCGACAGTGACCCGCTTCTG
CGATATTATGTGGATTCTGCGACACATGAAATCATACTTTCTTTCTTAGGGAAAGTACAA
ATGGAAGTGACTTGTGCTCTGCTGCAAGAAAAGTATCATGTGGAGATAGAAATAAAAGAG
CCTACAGTCATTTATATGGAAAGACCGTTAAAAAAAGCAGAGTATACCATTCACATCGAA
GTTCCACCGAATCCTTTCTGGGCTTCCATTGGTCTATCTGTAGCACCGCTTCCATTAGGG
AGCGGAGTACAGTATGAGAGCTCGGTTTCTCTTGGATACTTAAATCAATCGTTTCAAAAT
GCAGTTATGGAGGGGATACGCTATGGCTGTGAACAAGGATTGTATGGTTGGAATGTGACG
GACTGTAAAATCTGTTTTAAGTATGGCTTATACTATAGCCCTGTTAGTACCCCAGCAGAT
TTTCGGATGCTTGCTCCTATTGTATTGGAACAAGTCTTAAAAAAAGCTGGAACAGAATTG
TTAGAGCCATATCTTAGTTTTAAAATTTATGCGCCACAGGAATATCTTTCACGAGCATAC
AACGATGCTCCTAAATATTGTGCGAACATCGTAGACACTCAATTGAAAAATAATGAGGTC
ATTCTTAGTGGAGAAATCCCTGCTCGGTGTATTCAAAAATATCGTAGTGATTTAACTTTC
TTTACAAATGGACGTAGTGTTTGTTTAACAGAGTTAAAAGGGTACCATGTTACTACCGGT
GAACCTGTTTGCCAGCCCCGTCGTCCAAATAGTCGGATAGATAAAGTACGATATATGTTC
AATAAAATAACTTAG
>31949|BX3245|Neisseria_gonorrhoeae||Neisseria_gonorrhoeae:1-1926
ATGGAGGAAAATCACATGAAAATTATTAATATTGGAGTTTTAGCTCATGTTGATGCAGGA
AAAACTACCTTAACAGAAAGCTTATTATATAACAGTGGAGC---------ATTAGGAAGC
GTGGACAAAGGTACAACGAGGACGGATAATACGCTTTTAGAACGTCAGAGAGGAATTACA
ATTCAGACAGGAATAACCTCTTTTCAGTGGGAAAATACGAAGGTGAACATCATAGACACG
CCAGGACATATGGATTTCTTAGCAGAAGTATATCGTTCATTATCAGTTTTAGATGGGGCA
ATTCTACTGATTTCTGCAAAAGATGGCGTACAAGCACAAACTCGTATATTATTTCATGCA
CTTAGGAAAATGGGGATTCCCACAATCTTTTTTATCAATAAGATTGACCAAAATGGAATT
GATTTATCAACGGTTTATCAGGATATTAAAGAGAAACTTTCTGCCGAAATTGTAATCAAA
CAGAAGGTAGAACTGTATCCTAATATGTGTGTGACGAACTTTACCGAATCTGAACAATGG
GATATGGTAATAGAAGGAAATGATTACCTTTTGGAGAAATATACGTCTGGGAAATTATTG
GAAGCATTAGAACTCGAACAAGAGGAAAGCATAAGATTTCATAATTGTTCCCTGTTCCCT
GTTTATCACGGAAGTGCAAAAAACAATATAGGGATTGATAACCTTATAGAAGTGATTACG
AATAAATTTTATTCATCAACACATCGAGGTCAGTCTGAACTTTGCGGAAAAGTTTTCAAA
ATTGAGTATTCGGAAAAAAGACAGCGTCTTGCATATATACGTCTTTATAGTGGCGTACTG
CATTTGCGAGATCCGGTTAGAATATCGGAAAAGGAAAAAATAAAAATTACAGAAATGTAT
ACTTCAATAAATGGTGAATTATGTAAAATCGATAAGGCTTATTCCGGGGAAATTGTTATT
TTGCAGAATGAGTTTTTGAAGTTAAATAGTGTTCTTGGAGATACAAAGCTATTGCCACAG
AGAGAGAGAATTGAAAATCCCCTCCCTCTGCTGCAAACGACTGTTGAACCGAGCAAACCT
CAACAAAGGGAAATGTTACTTGATGCACTTTTAGAAATCTCCGACAGTGACCCGCTTCTG
CGATATTATGTGGATTCTGCGACACATGAAATCATACTTTCTTTCTTAGGGAAAGTACAA
ATGGAAGTGACTTGTGCTCTGCTGCAAGAAAAGTATCATGTGGAGATAGAAATAAAAGAG
CCTACAGTCATTTATATGGAAAGACCGTTAAAAAAAGCAGAGTATACCATTCACATCGAA
GTTCCACCGAATCCTTTCTGGGCTTCCATTGGTCTATCTGTAGCACCGCTTCCATTAGGG
AGCGGAGTACAGTATGAGAGCTCGGTTTCTCTTGGATACTTAAATCAATCGTTTCAAAAT
GCAGTTATGGAGGGGATACGCTATGGCTGTGAACAAGGATTGTATGGTTGGAATGTGACG
GACTGTAAAATCTGTTTTAAGTATGGCTTATACTATAGCCCTGTTAGTACCCCAGCAGAT
TTTCGGATGCTTGCTCCTATTGTATTGGAACAAGTCTTAAAAAAAGCTGGAACAGAATTG
TTAGAGCCATATCTTAGTTTTAAAATTTATGCGCCACAGGAATATCTTTCACGAGCATAC
AACGATGCTCCTAAATATTGTGCGAACATCGTAGACACTCAATTGAAAAATAATGAGGTC
ATTCTTAGTGGAGAAATCCCTGCTCGGTGTATTCAAAAATATCGTAGTGATTTAACTTTC
TTTACAAATGGACGTAGTGTTTGTTTAACAGAGTTAAAAGGGTACCATGTTACTACCGGT
GAACCTGTTTGCCAGCCCCGTCGTCCAAATAGTCGGATAGATAAAGTACGATATATGTTC
AATAAAATAACTTAG
>21071|SK-92-679|Neisseria_gonorrhoeae||Neisseria_gonorrhoeae:1-1935
ATGGAGGAAAATCACATGAAAATTATTAATATTGGAGTTTTAGCTCATGTTGATGCAGGA
AAAACTACCTTAACAGAAAGCTTATTATATAACAGTGGAGCGATTACAGAATTAGGAAGC
GTGGACAAAGGTACAACGAGGACGGATAATACGCTTTTAGAACGTCAGAGAGGAATTACA
ATTCAGACAGGAATAACCTCTTTTCAGTGGGAAAATACGAAGGTGAACATCATAGACACG
CCAGGACATATGGATTTCTTAGCAGAAGTATATCGTTCATTATCAGTTTTAGATGGGGCA
ATTCTACTGATTTCTGCAAAAGATGGCGTACAAGCACAAACTCGTATATTATTTCATGCA
CTTAGGAAAATGGGGATTCCCACAATCTTTTTTATCAATAAGATTGACCAAAATGGAATT
GATTTATCAACGGTTTATCAGGATATTAAAGAGAAACTTTCTGCCGAAATTGTAATCAAA
CAGAAGGTAGAACTGTATCCTAATATGTGTGTGACGAACTTTACCGAATCTGAACAATGG
GATATGGTAATAGAAGGAAATGATTACCTTTTGGAGAAATATACGTCTGGGAAATTATTG
GAAGCATTAGAACTCGAACAAGAGGAAAGCATAAGATTTCATAATTGTTCCCTGTTCCCT
GTTTATCACGGAAGTGCAAAAAACAATATAGGGATTGATAACCTTATAGAAGTGATTACG
AATAAATTTTATTCATCAACACATCGAGGTCAGTCTGAACTTTGCGGAAAAGTTTTCAAA
ATTGAGTATTCGGAAAAAAGACAGCGTCTTGCATATATACGTCTTTATAGTGGCGTACTG
CATTTGCGAGATCCGGTTAGAATATCGGAAAAGGAAAAAATAAAAATTACAGAAATGTAT
ACTTCAATAAATGGTGAATTATGTAAAATCGATAAGGCTTATTCCGGGGAAATTGTTATT
TTGCAGAATGAGTTTTTGAAGTTAAATAGTGTTCTTGGAGATACAAAGCTATTGCCACAG
AGAGAGAGAATTGAAAATCCCCTCCCTCTGCTGCAAACGACTGTTGAACCGAGCAAACCT
CAACAAAGGGAAATGTTACTTGATGCACTTTTAGAAATCTCCGACAGTGACCCGCTTCTG
CGATATTATGTGGATTCTGCGACACATGAAATCATACTTTCTTTCTTAGGGAAAGTACAA
ATGGAAGTGACTTGTGCTCTGCTGCAAGAAAAGTATCATGTGGAGATAGAAATAAAAGAG
CCTACAGTCATTTATATGGAAAGACCGTTAAAAAAAGCAGAGTATACCATTCACATCGAA
GTTCCACCGAATCCTTTCTGGGCTTCCATTGGTCTATCTGTAGCACCGCTTCCATTAGGG
AGCGGAGTACAGTATGAGAGCTCGGTTTCTCTTGGATACTTAAATCAATCGTTTCAAAAT
GCAGTTATGGAGGGGATACGCTATGGCTGTGAACAAGGATTGTATGGTTGGAATGTGACG
GACTGTAAAATCTGTTTTAAGTATGGCTTATACTATAGCCCTGTTAGTACCCCAGCAGAT
TTTCGGATGCTTGCTCCTATTGTATTGGAACAAGTCTTAAAAAAAGCTGGAACAGAATTG
TTAGAGCCATATCTTAGTTTTAAAATTTATGCGCCACAGGAATATCTTTCACGAGCATAC
AACGATGCTCCTAAATATTGTGCGAACATCGTAGACACTCAATTGAAAAATAATGAGGTC
ATTCTTAGTGGAGAAATCCCTGCTCGGTGTATTCAAAAATATCGTAGTGATTTAACTTTC
TTTACAAATGGACGTAGTGTTTGTTTAACAGAGTTAAAAGGGTACCATGTTACTACCGGT
GAACCTGTTTGCCAGCCCCGTCGTCCAAATAGTCGGATAGATAAAGTACGATATATGTTC
AATAAAATAACTTAG
>27280|GCGS154|Neisseria_gonorrhoeae||Neisseria_gonorrhoeae:1-1935
ATGGAGGAAAATCACATGAAAATTATTAATATTGGAGTTTTAGCTCATGTTGATGCAGGA
AAAACTACCTTAACAGAAAGCTTATTATATAACAGTGGAGCGATTACAGAATTAGGAAGC
GTGGACAAAGGTACAACGAGGACGGATAATACGCTTTTAGAACGTCAGAGAGGAATTACA
ATTCAGACAGGAATAACCTCTTTTCAGTGGGAAAATACGAAGGTGAACATCATAGACACG
CCAGGACATATGGATTTCTTAGCAGAAGTATATCGTTCATTATCAGTTTTAGATGGGGCA
ATTCTACTGATTTCTGCAAAAGATGGCGTACAAGCACAAACTCGTATATTATTTCATGCA
CTTAGGAAAATGGGGATTCCCACAATCTTTTTTATCAATAAGATTGACCAAAATGGAATT
GATTTATCAACGGTTTATCAGGATATTAAAGAGAAACTTTCTGCCGAAATTGTAATCAAA
CAGAAGGTAGAACTGTATCCTAATATGTGTGTGACGAACTTTACCGAATCTGAACAATGG
GATATGGTAATAGAAGGAAATGATTACCTTTTGGAGAAATATACGTCTGGGAAATTATTG
GAAGCATTAGAACTCGAACAAGAGGAAAGCATAAGATTTCATAATTGTTCCCTGTTCCCT
GTTTATCACGGAAGTGCAAAAAACAATATAGGGATTGATAACCTTATAGAAGTGATTACG
AATAAATTTTATTCATCAACACATCGAGGTCAGTCTGAACTTTGCGGAAAAGTTTTCAAA
ATTGAGTATTCGGAAAAAAGACAGCGTCTTGCATATATACGTCTTTATAGTGGCGTACTG
CATTTGCGAGATCCGGTTAGAATATCGGAAAAGGAAAAAATAAAAATTACAGAAATGTAT
ACTTCAATAAATGGTGAATTATGTAAAATCGATAAGGCTTATTCCGGGGAAATTGTTATT
TTGCAGAATGAGTTTTTGAAGTTAAATAGTGTTCTTGGAGATACAAAGCTATTGCCACAG
AGAGAGAGAATTGAAAATCCCCTCCCTCTGCTGCAAACGACTGTTGAACCGAGCAAACCT
CAACAAAGGGAAATGTTACTTGATGCACTTTTAGAAATCTCCGACAGTGACCCGCTTCTG
CGATATTATGTGGATTCTGCGACACATGAAATCATACTTTCTTTCTTAGGGAAAGTACAA
ATGGAAGTGACTTGTGCTCTGCTGCAAGAAAAGTATCATGTGGAGATAGAAATAAAAGAG
CCTACAGTCATTTATATGGAAAGACCGTTAAAAAAAGCAGAGTATACCATTCACATCGAA
GTTCCACCGAATCCTTTCTGGGCTTCCATTGGTCTATCTGTAGCACCGCTTCCATTAGGG
AGCGGAGTACAGTATGAGAGCTCGGTTTCTCTTGGATACTTAAATCAATCGTTTCAAAAT
GCAGTTATGGAGGGGATACGCTATGGCTGTGAACAAGGATTGTATGGTTGGAATGTGACG
GACTGTAAAATCTGTTTTAAGTATGGCTTATACTATAGCCCTGTTAGTACCCCAGCAGAT
TTTCGGATGCTTGCTCCTATTGTATTGGAACAAGTCTTAAAAAAAGCTGGAACAGAATTG
TTAGAGCCATATCTTAGTTTTAAAATTTATGCGCCACAGGAATATCTTTCACGAGCATAC
AACGATGCTCCTAAATATTGTGCGAACATCGTAGACACTCAATTGAAAAATAATGAGGTC
ATTCTTAGTGGAGAAATCCCTGCTCGGTGTATTCAAAAATATCGTAGTGATTTAACTTTC
TTTACAAATGGACGTAGTGTTTGTTTAACAGAGTTAAAAGGGTACCATGTTACTACCGGT
GAACCTGTTTGCCAGCCCCGTCGTCCAAATAGTCGGATAGATAAAGTACGATATATGTTC
AATAAAATAACTTAG
>27307|GCGS0040|Neisseria_gonorrhoeae|16|Neisseria_gonorrhoeae:1-1935
ATGGAGGAAAATCACATGAAAATTATTAATATTGGAGTTTTAGCTCATGTTGATGCAGGA
AAAACTACCTTAACAGAAAGCTTATTATATAACAGTGGAGCGATTACAGAATTAGGAAGC
GTGGACAAAGGTACAACGAGGACGGATAATACGCTTTTAGAACGTCAGAGAGGAATTACA
ATTCAGACAGGAATAACCTCTTTTCAGTGGGAAAATACGAAGGTGAACATCATAGACACG
CCAGGACATATGGATTTCTTAGCAGAAGTATATCGTTCATTATCAGTTTTAGATGGGGCA
ATTCTACTGATTTCTGCAAAAGATGGCGTACAAGCACAAACTCGTATATTATTTCATGCA
CTTAGGAAAATGGGGATTCCCACAATCTTTTTTATCAATAAGATTGACCAAAATGGAATT
GATTTATCAACGGTTTATCAGGATATTAAAGAGAAACTTTCTGCCGAAATTGTAATCAAA
CAGAAGGTAGAACTGTATCCTAATATGTGTGTGACGAACTTTACCGAATCTGAACAATGG
GATATGGTAATAGAAGGAAATGATTACCTTTTGGAGAAATATACGTCTGGGAAATTATTG
GAAGCATTAGAACTCGAACAAGAGGAAAGCATAAGATTTCATAATTGTTCCCTGTTCCCT
GTTTATCACGGAAGTGCAAAAAACAATATAGGGATTGATAACCTTATAGAAGTGATTACG
AATAAATTTTATTCATCAACACATCGAGGTCAGTCTGAACTTTGCGGAAAAGTTTTCAAA
ATTGAGTATTCGGAAAAAAGACAGCGTCTTGCATATATACGTCTTTATAGTGGCGTACTG
CATTTGCGAGATCCGGTTAGAATATCGGAAAAGGAAAAAATAAAAATTACAGAAATGTAT
ACTTCAATAAATGGTGAATTATGTAAAATCGATAAGGCTTATTCCGGGGAAATTGTTATT
TTGCAGAATGAGTTTTTGAAGTTAAATAGTGTTCTTGGAGATACAAAGCTATTGCCACAG
AGAGAGAGAATTGAAAATCCCCTCCCTCTGCTGCAAACGACTGTTGAACCGAGCAAACCT
CAACAAAGGGAAATGTTACTTGATGCACTTTTAGAAATCTCCGACAGTGACCCGCTTCTG
CGATATTATGTGGATTCTGCGACACATGAAATCATACTTTCTTTCTTAGGGAAAGTACAA
ATGGAAGTGACTTGTGCTCTGCTGCAAGAAAAGTATCATGTGGAGATAGAAATAAAAGAG
CCTACAGTCATTTATATGGAAAGACCGTTAAAAAAAGCAGAGTATACCATTCACATCGAA
GTTCCACCGAATCCTTTCTGGGCTTCCATTGGTCTATCTGTAGCACCGCTTCCATTAGGG
AGCGGAGTACAGTATGAGAGCTCGGTTTCTCTTGGATACTTAAATCAATCGTTTCAAAAT
GCAGTTATGGAGGGGATACGCTATGGCTGTGAACAAGGATTGTATGGTTGGAATGTGACG
GACTGTAAAATCTGTTTTAAGTATGGCTTATACTATAGCCCTGTTAGTACCCCAGCAGAT
TTTCGGATGCTTGCTCCTATTGTATTGGAACAAGTCTTAAAAAAAGCTGGAACAGAATTG
TTAGAGCCATATCTTAGTTTTAAAATTTATGCGCCACAGGAATATCTTTCACGAGCATAC
AACGATGCTCCTAAATATTGTGCGAACATCGTAGACACTCAATTGAAAAATAATGAGGTC
ATTCTTAGTGGAGAAATCCCTGCTCGGTGTATTCAAAAATATCGTAGTGATTTAACTTTC
TTTACAAATGGACGTAGTGTTTGTTTAACAGAGTTAAAAGGGTACCATGTTACTACCGGT
GAACCTGTTTGCCAGCCCCGTCGTCCAAATAGTCGGATAGATAAAGTACGATATATGTTC
AATAAAATAACTTAG
>27343|GCGS0024|Neisseria_gonorrhoeae|16|Neisseria_gonorrhoeae:1-1935
ATGGAGGAAAATCACATGAAAATTATTAATATTGGAGTTTTAGCTCATGTTGATGCAGGA
AAAACTACCTTAACAGAAAGCTTATTATATAACAGTGGAGCGATTACAGAATTAGGAAGC
GTGGACAAAGGTACAACGAGGACGGATAATACGCTTTTAGAACGTCAGAGAGGAATTACA
ATTCAGACAGGAATAACCTCTTTTCAGTGGGAAAATACGAAGGTGAACATCATAGACACG
CCAGGACATATGGATTTCTTAGCAGAAGTATATCGTTCATTATCAGTTTTAGATGGGGCA
ATTCTACTGATTTCTGCAAAAGATGGCGTACAAGCACAAACTCGTATATTATTTCATGCA
CTTAGGAAAATGGGGATTCCCACAATCTTTTTTATCAATAAGATTGACCAAAATGGAATT
GATTTATCAACGGTTTATCAGGATATTAAAGAGAAACTTTCTGCCGAAATTGTAATCAAA
CAGAAGGTAGAACTGTATCCTAATATGTGTGTGACGAACTTTACCGAATCTGAACAATGG
GATATGGTAATAGAAGGAAATGATTACCTTTTGGAGAAATATACGTCTGGGAAATTATTG
GAAGCATTAGAACTCGAACAAGAGGAAAGCATAAGATTTCATAATTGTTCCCTGTTCCCT
GTTTATCACGGAAGTGCAAAAAACAATATAGGGATTGATAACCTTATAGAAGTGATTACG
AATAAATTTTATTCATCAACACATCGAGGTCAGTCTGAACTTTGCGGAAAAGTTTTCAAA
ATTGAGTATTCGGAAAAAAGACAGCGTCTTGCATATATACGTCTTTATAGTGGCGTACTG
CATTTGCGAGATCCGGTTAGAATATCGGAAAAGGAAAAAATAAAAATTACAGAAATGTAT
ACTTCAATAAATGGTGAATTATGTAAAATCGATAAGGCTTATTCCGGGGAAATTGTTATT
TTGCAGAATGAGTTTTTGAAGTTAAATAGTGTTCTTGGAGATACAAAGCTATTGCCACAG
AGAGAGAGAATTGAAAATCCCCTCCCTCTGCTGCAAACGACTGTTGAACCGAGCAAACCT
CAACAAAGGGAAATGTTACTTGATGCACTTTTAGAAATCTCCGACAGTGACCCGCTTCTG
CGATATTATGTGGATTCTGCGACACATGAAATCATACTTTCTTTCTTAGGGAAAGTACAA
ATGGAAGTGACTTGTGCTCTGCTGCAAGAAAAGTATCATGTGGAGATAGAAATAAAAGAG
CCTACAGTCATTTATATGGAAAGACCGTTAAAAAAAGCAGAGTATACCATTCACATCGAA
GTTCCACCGAATCCTTTCTGGGCTTCCATTGGTCTATCTGTAGCACCGCTTCCATTAGGG
AGCGGAGTACAGTATGAGAGCTCGGTTTCTCTTGGATACTTAAATCAATCGTTTCAAAAT
GCAGTTATGGAGGGGATACGCTATGGCTGTGAACAAGGATTGTATGGTTGGAATGTGACG
GACTGTAAAATCTGTTTTAAGTATGGCTTATACTATAGCCCTGTTAGTACCCCAGCAGAT
TTTCGGATGCTTGCTCCTATTGTATTGGAACAAGTCTTAAAAAAAGCTGGAACAGAATTG
TTAGAGCCATATCTTAGTTTTAAAATTTATGCGCCACAGGAATATCTTTCACGAGCATAC
AACGATGCTCCTAAATATTGTGCGAACATCGTAGACACTCAATTGAAAAATAATGAGGTC
ATTCTTAGTGGAGAAATCCCTGCTCGGTGTATTCAAAAATATCGTAGTGATTTAACTTTC
TTTACAAATGGACGTAGTGTTTGTTTAACAGAGTTAAAAGGGTACCATGTTACTACCGGT
GAACCTGTTTGCCAGCCCCGTCGTCCAAATAGTCGGATAGATAAAGTACGATATATGTTC
AATAAAATAACTTAG
>27474|GCGS0150|Neisseria_gonorrhoeae|32|Neisseria_gonorrhoeae:1-1935
ATGGAGGAAAATCACATGAAAATTATTAATATTGGAGTTTTAGCTCATGTTGATGCAGGA
AAAACTACCTTAACAGAAAGCTTATTATATAACAGTGGAGCGATTACAGAATTAGGAAGC
GTGGACAAAGGTACAACGAGGACGGATAATACGCTTTTAGAACGTCAGAGAGGAATTACA
ATTCAGACAGGAATAACCTCTTTTCAGTGGGAAAATACGAAGGTGAACATCATAGACACG
CCAGGACATATGGATTTCTTAGCAGAAGTATATCGTTCATTATCAGTTTTAGATGGGGCA
ATTCTACTGATTTCTGCAAAAGATGGCGTACAAGCACAAACTCGTATATTATTTCATGCA
CTTAGGAAAATGGGGATTCCCACAATCTTTTTTATCAATAAGATTGACCAAAATGGAATT
GATTTATCAACGGTTTATCAGGATATTAAAGAGAAACTTTCTGCCGAAATTGTAATCAAA
CAGAAGGTAGAACTGTATCCTAATATGTGTGTGACGAACTTTACCGAATCTGAACAATGG
GATATGGTAATAGAAGGAAATGATTACCTTTTGGAGAAATATACGTCTGGGAAATTATTG
GAAGCATTAGAACTCGAACAAGAGGAAAGCATAAGATTTCATAATTGTTCCCTGTTCCCT
GTTTATCACGGAAGTGCAAAAAACAATATAGGGATTGATAACCTTATAGAAGTGATTACG
AATAAATTTTATTCATCAACACATCGAGGTCAGTCTGAACTTTGCGGAAAAGTTTTCAAA
ATTGAGTATTCGGAAAAAAGACAGCGTCTTGCATATATACGTCTTTATAGTGGCGTACTG
CATTTGCGAGATCCGGTTAGAATATCGGAAAAGGAAAAAATAAAAATTACAGAAATGTAT
ACTTCAATAAATGGTGAATTATGTAAAATCGATAAGGCTTATTCCGGGGAAATTGTTATT
TTGCAGAATGAGTTTTTGAAGTTAAATAGTGTTCTTGGAGATACAAAGCTATTGCCACAG
AGAGAGAGAATTGAAAATCCCCTCCCTCTGCTGCAAACGACTGTTGAACCGAGCAAACCT
CAACAAAGGGAAATGTTACTTGATGCACTTTTAGAAATCTCCGACAGTGACCCGCTTCTG
CGATATTATGTGGATTCTGCGACACATGAAATCATACTTTCTTTCTTAGGGAAAGTACAA
ATGGAAGTGACTTGTGCTCTGCTGCAAGAAAAGTATCATGTGGAGATAGAAATAAAAGAG
CCTACAGTCATTTATATGGAAAGACCGTTAAAAAAAGCAGAGTATACCATTCACATCGAA
GTTCCACCGAATCCTTTCTGGGCTTCCATTGGTCTATCTGTAGCACCGCTTCCATTAGGG
AGCGGAGTACAGTATGAGAGCTCGGTTTCTCTTGGATACTTAAATCAATCGTTTCAAAAT
GCAGTTATGGAGGGGATACGCTATGGCTGTGAACAAGGATTGTATGGTTGGAATGTGACG
GACTGTAAAATCTGTTTTAAGTATGGCTTATACTATAGCCCTGTTAGTACCCCAGCAGAT
TTTCGGATGCTTGCTCCTATTGTATTGGAACAAGTCTTAAAAAAAGCTGGAACAGAATTG
TTAGAGCCATATCTTAGTTTTAAAATTTATGCGCCACAGGAATATCTTTCACGAGCATAC
AACGATGCTCCTAAATATTGTGCGAACATCGTAGACACTCAATTGAAAAATAATGAGGTC
ATTCTTAGTGGAGAAATCCCTGCTCGGTGTATTCAAAAATATCGTAGTGATTTAACTTTC
TTTACAAATGGACGTAGTGTTTGTTTAACAGAGTTAAAAGGGTACCATGTTACTACCGGT
GAACCTGTTTGCCAGCCCCGTCGTCCAAATAGTCGGATAGATAAAGTACGATATATGTTC
AATAAAATAACTTAG
>31128|SK1902|Neisseria_gonorrhoeae||Neisseria_gonorrhoeae:1-1935
ATGGAGGAAAATCACATGAAAATTATTAATATTGGAGTTTTAGCTCATGTTGATGCAGGA
AAAACTACCTTAACAGAAAGCTTATTATATAACAGTGGAGCGATTACAGAATTAGGAAGC
GTGGACAAAGGTACAACGAGGACGGATAATACGCTTTTAGAACGTCAGAGAGGAATTACA
ATTCAGACAGGAATAACCTCTTTTCAGTGGGAAAATACGAAGGTGAACATCATAGACACG
CCAGGACATATGGATTTCTTAGCAGAAGTATATCGTTCATTATCAGTTTTAGATGGGGCA
ATTCTACTGATTTCTGCAAAAGATGGCGTACAAGCACAAACTCGTATATTATTTCATGCA
CTTAGGAAAATGGGGATTCCCACAATCTTTTTTATCAATAAGATTGACCAAAATGGAATT
GATTTATCAACGGTTTATCAGGATATTAAAGAGAAACTTTCTGCCGAAATTGTAATCAAA
CAGAAGGTAGAACTGTATCCTAATATGTGTGTGACGAACTTTACCGAATCTGAACAATGG
GATATGGTAATAGAAGGAAATGATTACCTTTTGGAGAAATATACGTCTGGGAAATTATTG
GAAGCATTAGAACTCGAACAAGAGGAAAGCATAAGATTTCATAATTGTTCCCTGTTCCCT
GTTTATCACGGAAGTGCAAAAAACAATATAGGGATTGATAACCTTATAGAAGTGATTACG
AATAAATTTTATTCATCAACACATCGAGGTCAGTCTGAACTTTGCGGAAAAGTTTTCAAA
ATTGAGTATTCGGAAAAAAGACAGCGTCTTGCATATATACGTCTTTATAGTGGCGTACTG
CATTTGCGAGATCCGGTTAGAATATCGGAAAAGGAAAAAATAAAAATTACAGAAATGTAT
ACTTCAATAAATGGTGAATTATGTAAAATCGATAAGGCTTATTCCGGGGAAATTGTTATT
TTGCAGAATGAGTTTTTGAAGTTAAATAGTGTTCTTGGAGATACAAAGCTATTGCCACAG
AGAGAGAGAATTGAAAATCCCCTCCCTCTGCTGCAAACGACTGTTGAACCGAGCAAACCT
CAACAAAGGGAAATGTTACTTGATGCACTTTTAGAAATCTCCGACAGTGACCCGCTTCTG
CGATATTATGTGGATTCTGCGACACATGAAATCATACTTTCTTTCTTAGGGAAAGTACAA
ATGGAAGTGACTTGTGCTCTGCTGCAAGAAAAGTATCATGTGGAGATAGAAATAAAAGAG
CCTACAGTCATTTATATGGAAAGACCGTTAAAAAAAGCAGAGTATACCATTCACATCGAA
GTTCCACCGAATCCTTTCTGGGCTTCCATTGGTCTATCTGTAGCACCGCTTCCATTAGGG
AGCGGAGTACAGTATGAGAGCTCGGTTTCTCTTGGATACTTAAATCAATCGTTTCAAAAT
GCAGTTATGGAGGGGATACGCTATGGCTGTGAACAAGGATTGTATGGTTGGAATGTGACG
GACTGTAAAATCTGTTTTAAGTATGGCTTATACTATAGCCCTGTTAGTACCCCAGCAGAT
TTTCGGATGCTTGCTCCTATTGTATTGGAACAAGTCTTAAAAAAAGCTGGAACAGAATTG
TTAGAGCCATATCTTAGTTTTAAAATTTATGCGCCACAGGAATATCTTTCACGAGCATAC
AACGATGCTCCTAAATATTGTGCGAACATCGTAGACACTCAATTGAAAAATAATGAGGTC
ATTCTTAGTGGAGAAATCCCTGCTCGGTGTATTCAAAAATATCGTAGTGATTTAACTTTC
TTTACAAATGGACGTAGTGTTTGTTTAACAGAGTTAAAAGGGTACCATGTTACTACCGGT
GAACCTGTTTGCCAGCCCCGTCGTCCAAATAGTCGGATAGATAAAGTACGATATATGTTC
AATAAAATAACTTAG
>31464|590_10|Neisseria_gonorrhoeae|24|Neisseria_gonorrhoeae:1-1935
ATGGAGGAAAATCACATGAAAATTATTAATATTGGAGTTTTAGCTCATGTTGATGCAGGA
AAAACTACCTTAACAGAAAGCTTATTATATAACAGTGGAGCGATTACAGAATTAGGAAGC
GTGGACAAAGGTACAACGAGGACGGATAATACGCTTTTAGAACGTCAGAGAGGAATTACA
ATTCAGACAGGAATAACCTCTTTTCAGTGGGAAAATACGAAGGTGAACATCATAGACACG
CCAGGACATATGGATTTCTTAGCAGAAGTATATCGTTCATTATCAGTTTTAGATGGGGCA
ATTCTACTGATTTCTGCAAAAGATGGCGTACAAGCACAAACTCGTATATTATTTCATGCA
CTTAGGAAAATGGGGATTCCCACAATCTTTTTTATCAATAAGATTGACCAAAATGGAATT
GATTTATCAACGGTTTATCAGGATATTAAAGAGAAACTTTCTGCCGAAATTGTAATCAAA
CAGAAGGTAGAACTGTATCCTAATATGTGTGTGACGAACTTTACCGAATCTGAACAATGG
GATATGGTAATAGAAGGAAATGATTACCTTTTGGAGAAATATACGTCTGGGAAATTATTG
GAAGCATTAGAACTCGAACAAGAGGAAAGCATAAGATTTCATAATTGTTCCCTGTTCCCT
GTTTATCACGGAAGTGCAAAAAACAATATAGGGATTGATAACCTTATAGAAGTGATTACG
AATAAATTTTATTCATCAACACATCGAGGTCAGTCTGAACTTTGCGGAAAAGTTTTCAAA
ATTGAGTATTCGGAAAAAAGACAGCGTCTTGCATATATACGTCTTTATAGTGGCGTACTG
CATTTGCGAGATCCGGTTAGAATATCGGAAAAGGAAAAAATAAAAATTACAGAAATGTAT
ACTTCAATAAATGGTGAATTATGTAAAATCGATAAGGCTTATTCCGGGGAAATTGTTATT
TTGCAGAATGAGTTTTTGAAGTTAAATAGTGTTCTTGGAGATACAAAGCTATTGCCACAG
AGAGAGAGAATTGAAAATCCCCTCCCTCTGCTGCAAACGACTGTTGAACCGAGCAAACCT
CAACAAAGGGAAATGTTACTTGATGCACTTTTAGAAATCTCCGACAGTGACCCGCTTCTG
CGATATTATGTGGATTCTGCGACACATGAAATCATACTTTCTTTCTTAGGGAAAGTACAA
ATGGAAGTGACTTGTGCTCTGCTGCAAGAAAAGTATCATGTGGAGATAGAAATAAAAGAG
CCTACAGTCATTTATATGGAAAGACCGTTAAAAAAAGCAGAGTATACCATTCACATCGAA
GTTCCACCGAATCCTTTCTGGGCTTCCATTGGTCTATCTGTAGCACCGCTTCCATTAGGG
AGCGGAGTACAGTATGAGAGCTCGGTTTCTCTTGGATACTTAAATCAATCGTTTCAAAAT
GCAGTTATGGAGGGGATACGCTATGGCTGTGAACAAGGATTGTATGGTTGGAATGTGACG
GACTGTAAAATCTGTTTTAAGTATGGCTTATACTATAGCCCTGTTAGTACCCCAGCAGAT
TTTCGGATGCTTGCTCCTATTGTATTGGAACAAGTCTTAAAAAAAGCTGGAACAGAATTG
TTAGAGCCATATCTTAGTTTTAAAATTTATGCGCCACAGGAATATCTTTCACGAGCATAC
AACGATGCTCCTAAATATTGTGCGAACATCGTAGACACTCAATTGAAAAATAATGAGGTC
ATTCTTAGTGGAGAAATCCCTGCTCGGTGTATTCAAAAATATCGTAGTGATTTAACTTTC
TTTACAAATGGACGTAGTGTTTGTTTAACAGAGTTAAAAGGGTACCATGTTACTACCGGT
GAACCTGTTTGCCAGCCCCGTCGTCCAAATAGTCGGATAGATAAAGTACGATATATGTTC
AATAAAATAACTTAG
>31468|NO_09_O1|Neisseria_gonorrhoeae|128|Neisseria_gonorrhoeae:1-1935
ATGGAGGAAAATCACATGAAAATTATTAATATTGGAGTTTTAGCTCATGTTGATGCAGGA
AAAACTACCTTAACAGAAAGCTTATTATATAACAGTGGAGCGATTACAGAATTAGGAAGC
GTGGACAAAGGTACAACGAGGACGGATAATACGCTTTTAGAACGTCAGAGAGGAATTACA
ATTCAGACAGGAATAACCTCTTTTCAGTGGGAAAATACGAAGGTGAACATCATAGACACG
CCAGGACATATGGATTTCTTAGCAGAAGTATATCGTTCATTATCAGTTTTAGATGGGGCA
ATTCTACTGATTTCTGCAAAAGATGGCGTACAAGCACAAACTCGTATATTATTTCATGCA
CTTAGGAAAATGGGGATTCCCACAATCTTTTTTATCAATAAGATTGACCAAAATGGAATT
GATTTATCAACGGTTTATCAGGATATTAAAGAGAAACTTTCTGCCGAAATTGTAATCAAA
CAGAAGGTAGAACTGTATCCTAATATGTGTGTGACGAACTTTACCGAATCTGAACAATGG
GATATGGTAATAGAAGGAAATGATTACCTTTTGGAGAAATATACGTCTGGGAAATTATTG
GAAGCATTAGAACTCGAACAAGAGGAAAGCATAAGATTTCATAATTGTTCCCTGTTCCCT
GTTTATCACGGAAGTGCAAAAAACAATATAGGGATTGATAACCTTATAGAAGTGATTACG
AATAAATTTTATTCATCAACACATCGAGGTCAGTCTGAACTTTGCGGAAAAGTTTTCAAA
ATTGAGTATTCGGAAAAAAGACAGCGTCTTGCATATATACGTCTTTATAGTGGCGTACTG
CATTTGCGAGATCCGGTTAGAATATCGGAAAAGGAAAAAATAAAAATTACAGAAATGTAT
ACTTCAATAAATGGTGAATTATGTAAAATCGATAAGGCTTATTCCGGGGAAATTGTTATT
TTGCAGAATGAGTTTTTGAAGTTAAATAGTGTTCTTGGAGATACAAAGCTATTGCCACAG
AGAGAGAGAATTGAAAATCCCCTCCCTCTGCTGCAAACGACTGTTGAACCGAGCAAACCT
CAACAAAGGGAAATGTTACTTGATGCACTTTTAGAAATCTCCGACAGTGACCCGCTTCTG
CGATATTATGTGGATTCTGCGACACATGAAATCATACTTTCTTTCTTAGGGAAAGTACAA
ATGGAAGTGACTTGTGCTCTGCTGCAAGAAAAGTATCATGTGGAGATAGAAATAAAAGAG
CCTACAGTCATTTATATGGAAAGACCGTTAAAAAAAGCAGAGTATACCATTCACATCGAA
GTTCCACCGAATCCTTTCTGGGCTTCCATTGGTCTATCTGTAGCACCGCTTCCATTAGGG
AGCGGAGTACAGTATGAGAGCTCGGTTTCTCTTGGATACTTAAATCAATCGTTTCAAAAT
GCAGTTATGGAGGGGATACGCTATGGCTGTGAACAAGGATTGTATGGTTGGAATGTGACG
GACTGTAAAATCTGTTTTAAGTATGGCTTATACTATAGCCCTGTTAGTACCCCAGCAGAT
TTTCGGATGCTTGCTCCTATTGTATTGGAACAAGTCTTAAAAAAAGCTGGAACAGAATTG
TTAGAGCCATATCTTAGTTTTAAAATTTATGCGCCACAGGAATATCTTTCACGAGCATAC
AACGATGCTCCTAAATATTGTGCGAACATCGTAGACACTCAATTGAAAAATAATGAGGTC
ATTCTTAGTGGAGAAATCCCTGCTCGGTGTATTCAAAAATATCGTAGTGATTTAACTTTC
TTTACAAATGGACGTAGTGTTTGTTTAACAGAGTTAAAAGGGTACCATGTTACTACCGGT
GAACCTGTTTGCCAGCCCCGTCGTCCAAATAGTCGGATAGATAAAGTACGATATATGTTC
AATAAAATAACTTAG
>31492|POL_10_29|Neisseria_gonorrhoeae|48|Neisseria_gonorrhoeae:1-1935
ATGGAGGAAAATCACATGAAAATTATTAATATTGGAGTTTTAGCTCATGTTGATGCAGGA
AAAACTACCTTAACAGAAAGCTTATTATATAACAGTGGAGCGATTACAGAATTAGGAAGC
GTGGACAAAGGTACAACGAGGACGGATAATACGCTTTTAGAACGTCAGAGAGGAATTACA
ATTCAGACAGGAATAACCTCTTTTCAGTGGGAAAATACGAAGGTGAACATCATAGACACG
CCAGGACATATGGATTTCTTAGCAGAAGTATATCGTTCATTATCAGTTTTAGATGGGGCA
ATTCTACTGATTTCTGCAAAAGATGGCGTACAAGCACAAACTCGTATATTATTTCATGCA
CTTAGGAAAATGGGGATTCCCACAATCTTTTTTATCAATAAGATTGACCAAAATGGAATT
GATTTATCAACGGTTTATCAGGATATTAAAGAGAAACTTTCTGCCGAAATTGTAATCAAA
CAGAAGGTAGAACTGTATCCTAATATGTGTGTGACGAACTTTACCGAATCTGAACAATGG
GATATGGTAATAGAAGGAAATGATTACCTTTTGGAGAAATATACGTCTGGGAAATTATTG
GAAGCATTAGAACTCGAACAAGAGGAAAGCATAAGATTTCATAATTGTTCCCTGTTCCCT
GTTTATCACGGAAGTGCAAAAAACAATATAGGGATTGATAACCTTATAGAAGTGATTACG
AATAAATTTTATTCATCAACACATCGAGGTCAGTCTGAACTTTGCGGAAAAGTTTTCAAA
ATTGAGTATTCGGAAAAAAGACAGCGTCTTGCATATATACGTCTTTATAGTGGCGTACTG
CATTTGCGAGATCCGGTTAGAATATCGGAAAAGGAAAAAATAAAAATTACAGAAATGTAT
ACTTCAATAAATGGTGAATTATGTAAAATCGATAAGGCTTATTCCGGGGAAATTGTTATT
TTGCAGAATGAGTTTTTGAAGTTAAATAGTGTTCTTGGAGATACAAAGCTATTGCCACAG
AGAGAGAGAATTGAAAATCCCCTCCCTCTGCTGCAAACGACTGTTGAACCGAGCAAACCT
CAACAAAGGGAAATGTTACTTGATGCACTTTTAGAAATCTCCGACAGTGACCCGCTTCTG
CGATATTATGTGGATTCTGCGACACATGAAATCATACTTTCTTTCTTAGGGAAAGTACAA
ATGGAAGTGACTTGTGCTCTGCTGCAAGAAAAGTATCATGTGGAGATAGAAATAAAAGAG
CCTACAGTCATTTATATGGAAAGACCGTTAAAAAAAGCAGAGTATACCATTCACATCGAA
GTTCCACCGAATCCTTTCTGGGCTTCCATTGGTCTATCTGTAGCACCGCTTCCATTAGGG
AGCGGAGTACAGTATGAGAGCTCGGTTTCTCTTGGATACTTAAATCAATCGTTTCAAAAT
GCAGTTATGGAGGGGATACGCTATGGCTGTGAACAAGGATTGTATGGTTGGAATGTGACG
GACTGTAAAATCTGTTTTAAGTATGGCTTATACTATAGCCCTGTTAGTACCCCAGCAGAT
TTTCGGATGCTTGCTCCTATTGTATTGGAACAAGTCTTAAAAAAAGCTGGAACAGAATTG
TTAGAGCCATATCTTAGTTTTAAAATTTATGCGCCACAGGAATATCTTTCACGAGCATAC
AACGATGCTCCTAAATATTGTGCGAACATCGTAGACACTCAATTGAAAAATAATGAGGTC
ATTCTTAGTGGAGAAATCCCTGCTCGGTGTATTCAAAAATATCGTAGTGATTTAACTTTC
TTTACAAATGGACGTAGTGTTTGTTTAACAGAGTTAAAAGGGTACCATGTTACTACCGGT
GAACCTGTTTGCCAGCCCCGTCGTCCAAATAGTCGGATAGATAAAGTACGATATATGTTC
AATAAAATAACTTAG
>31509|POL_11_148|Neisseria_gonorrhoeae|16|Neisseria_gonorrhoeae:1-1935
ATGGAGGAAAATCACATGAAAATTATTAATATTGGAGTTTTAGCTCATGTTGATGCAGGA
AAAACTACCTTAACAGAAAGCTTATTATATAACAGTGGAGCGATTACAGAATTAGGAAGC
GTGGACAAAGGTACAACGAGGACGGATAATACGCTTTTAGAACGTCAGAGAGGAATTACA
ATTCAGACAGGAATAACCTCTTTTCAGTGGGAAAATACGAAGGTGAACATCATAGACACG
CCAGGACATATGGATTTCTTAGCAGAAGTATATCGTTCATTATCAGTTTTAGATGGGGCA
ATTCTACTGATTTCTGCAAAAGATGGCGTACAAGCACAAACTCGTATATTATTTCATGCA
CTTAGGAAAATGGGGATTCCCACAATCTTTTTTATCAATAAGATTGACCAAAATGGAATT
GATTTATCAACGGTTTATCAGGATATTAAAGAGAAACTTTCTGCCGAAATTGTAATCAAA
CAGAAGGTAGAACTGTATCCTAATATGTGTGTGACGAACTTTACCGAATCTGAACAATGG
GATATGGTAATAGAAGGAAATGATTACCTTTTGGAGAAATATACGTCTGGGAAATTATTG
GAAGCATTAGAACTCGAACAAGAGGAAAGCATAAGATTTCATAATTGTTCCCTGTTCCCT
GTTTATCACGGAAGTGCAAAAAACAATATAGGGATTGATAACCTTATAGAAGTGATTACG
AATAAATTTTATTCATCAACACATCGAGGTCAGTCTGAACTTTGCGGAAAAGTTTTCAAA
ATTGAGTATTCGGAAAAAAGACAGCGTCTTGCATATATACGTCTTTATAGTGGCGTACTG
CATTTGCGAGATCCGGTTAGAATATCGGAAAAGGAAAAAATAAAAATTACAGAAATGTAT
ACTTCAATAAATGGTGAATTATGTAAAATCGATAAGGCTTATTCCGGGGAAATTGTTATT
TTGCAGAATGAGTTTTTGAAGTTAAATAGTGTTCTTGGAGATACAAAGCTATTGCCACAG
AGAGAGAGAATTGAAAATCCCCTCCCTCTGCTGCAAACGACTGTTGAACCGAGCAAACCT
CAACAAAGGGAAATGTTACTTGATGCACTTTTAGAAATCTCCGACAGTGACCCGCTTCTG
CGATATTATGTGGATTCTGCGACACATGAAATCATACTTTCTTTCTTAGGGAAAGTACAA
ATGGAAGTGACTTGTGCTCTGCTGCAAGAAAAGTATCATGTGGAGATAGAAATAAAAGAG
CCTACAGTCATTTATATGGAAAGACCGTTAAAAAAAGCAGAGTATACCATTCACATCGAA
GTTCCACCGAATCCTTTCTGGGCTTCCATTGGTCTATCTGTAGCACCGCTTCCATTAGGG
AGCGGAGTACAGTATGAGAGCTCGGTTTCTCTTGGATACTTAAATCAATCGTTTCAAAAT
GCAGTTATGGAGGGGATACGCTATGGCTGTGAACAAGGATTGTATGGTTGGAATGTGACG
GACTGTAAAATCTGTTTTAAGTATGGCTTATACTATAGCCCTGTTAGTACCCCAGCAGAT
TTTCGGATGCTTGCTCCTATTGTATTGGAACAAGTCTTAAAAAAAGCTGGAACAGAATTG
TTAGAGCCATATCTTAGTTTTAAAATTTATGCGCCACAGGAATATCTTTCACGAGCATAC
AACGATGCTCCTAAATATTGTGCGAACATCGTAGACACTCAATTGAAAAATAATGAGGTC
ATTCTTAGTGGAGAAATCCCTGCTCGGTGTATTCAAAAATATCGTAGTGATTTAACTTTC
TTTACAAATGGACGTAGTGTTTGTTTAACAGAGTTAAAAGGGTACCATGTTACTACCGGT
GAACCTGTTTGCCAGCCCCGTCGTCCAAATAGTCGGATAGATAAAGTACGATATATGTTC
AATAAAATAACTTAG
>31510|SI11-15|Neisseria_gonorrhoeae|24|Neisseria_gonorrhoeae:1-1935
ATGGAGGAAAATCACATGAAAATTATTAATATTGGAGTTTTAGCTCATGTTGATGCAGGA
AAAACTACCTTAACAGAAAGCTTATTATATAACAGTGGAGCGATTACAGAATTAGGAAGC
GTGGACAAAGGTACAACGAGGACGGATAATACGCTTTTAGAACGTCAGAGAGGAATTACA
ATTCAGACAGGAATAACCTCTTTTCAGTGGGAAAATACGAAGGTGAACATCATAGACACG
CCAGGACATATGGATTTCTTAGCAGAAGTATATCGTTCATTATCAGTTTTAGATGGGGCA
ATTCTACTGATTTCTGCAAAAGATGGCGTACAAGCACAAACTCGTATATTATTTCATGCA
CTTAGGAAAATGGGGATTCCCACAATCTTTTTTATCAATAAGATTGACCAAAATGGAATT
GATTTATCAACGGTTTATCAGGATATTAAAGAGAAACTTTCTGCCGAAATTGTAATCAAA
CAGAAGGTAGAACTGTATCCTAATATGTGTGTGACGAACTTTACCGAATCTGAACAATGG
GATATGGTAATAGAAGGAAATGATTACCTTTTGGAGAAATATACGTCTGGGAAATTATTG
GAAGCATTAGAACTCGAACAAGAGGAAAGCATAAGATTTCATAATTGTTCCCTGTTCCCT
GTTTATCACGGAAGTGCAAAAAACAATATAGGGATTGATAACCTTATAGAAGTGATTACG
AATAAATTTTATTCATCAACACATCGAGGTCAGTCTGAACTTTGCGGAAAAGTTTTCAAA
ATTGAGTATTCGGAAAAAAGACAGCGTCTTGCATATATACGTCTTTATAGTGGCGTACTG
CATTTGCGAGATCCGGTTAGAATATCGGAAAAGGAAAAAATAAAAATTACAGAAATGTAT
ACTTCAATAAATGGTGAATTATGTAAAATCGATAAGGCTTATTCCGGGGAAATTGTTATT
TTGCAGAATGAGTTTTTGAAGTTAAATAGTGTTCTTGGAGATACAAAGCTATTGCCACAG
AGAGAGAGAATTGAAAATCCCCTCCCTCTGCTGCAAACGACTGTTGAACCGAGCAAACCT
CAACAAAGGGAAATGTTACTTGATGCACTTTTAGAAATCTCCGACAGTGACCCGCTTCTG
CGATATTATGTGGATTCTGCGACACATGAAATCATACTTTCTTTCTTAGGGAAAGTACAA
ATGGAAGTGACTTGTGCTCTGCTGCAAGAAAAGTATCATGTGGAGATAGAAATAAAAGAG
CCTACAGTCATTTATATGGAAAGACCGTTAAAAAAAGCAGAGTATACCATTCACATCGAA
GTTCCACCGAATCCTTTCTGGGCTTCCATTGGTCTATCTGTAGCACCGCTTCCATTAGGG
AGCGGAGTACAGTATGAGAGCTCGGTTTCTCTTGGATACTTAAATCAATCGTTTCAAAAT
GCAGTTATGGAGGGGATACGCTATGGCTGTGAACAAGGATTGTATGGTTGGAATGTGACG
GACTGTAAAATCTGTTTTAAGTATGGCTTATACTATAGCCCTGTTAGTACCCCAGCAGAT
TTTCGGATGCTTGCTCCTATTGTATTGGAACAAGTCTTAAAAAAAGCTGGAACAGAATTG
TTAGAGCCATATCTTAGTTTTAAAATTTATGCGCCACAGGAATATCTTTCACGAGCATAC
AACGATGCTCCTAAATATTGTGCGAACATCGTAGACACTCAATTGAAAAATAATGAGGTC
ATTCTTAGTGGAGAAATCCCTGCTCGGTGTATTCAAAAATATCGTAGTGATTTAACTTTC
TTTACAAATGGACGTAGTGTTTGTTTAACAGAGTTAAAAGGGTACCATGTTACTACCGGT
GAACCTGTTTGCCAGCCCCGTCGTCCAAATAGTCGGATAGATAAAGTACGATATATGTTC
AATAAAATAACTTAG
>31526|989000163|Neisseria_gonorrhoeae|16|Neisseria_gonorrhoeae:1-1935
ATGGAGGAAAATCACATGAAAATTATTAATATTGGAGTTTTAGCTCATGTTGATGCAGGA
AAAACTACCTTAACAGAAAGCTTATTATATAACAGTGGAGCGATTACAGAATTAGGAAGC
GTGGACAAAGGTACAACGAGGACGGATAATACGCTTTTAGAACGTCAGAGAGGAATTACA
ATTCAGACAGGAATAACCTCTTTTCAGTGGGAAAATACGAAGGTGAACATCATAGACACG
CCAGGACATATGGATTTCTTAGCAGAAGTATATCGTTCATTATCAGTTTTAGATGGGGCA
ATTCTACTGATTTCTGCAAAAGATGGCGTACAAGCACAAACTCGTATATTATTTCATGCA
CTTAGGAAAATGGGGATTCCCACAATCTTTTTTATCAATAAGATTGACCAAAATGGAATT
GATTTATCAACGGTTTATCAGGATATTAAAGAGAAACTTTCTGCCGAAATTGTAATCAAA
CAGAAGGTAGAACTGTATCCTAATATGTGTGTGACGAACTTTACCGAATCTGAACAATGG
GATATGGTAATAGAAGGAAATGATTACCTTTTGGAGAAATATACGTCTGGGAAATTATTG
GAAGCATTAGAACTCGAACAAGAGGAAAGCATAAGATTTCATAATTGTTCCCTGTTCCCT
GTTTATCACGGAAGTGCAAAAAACAATATAGGGATTGATAACCTTATAGAAGTGATTACG
AATAAATTTTATTCATCAACACATCGAGGTCAGTCTGAACTTTGCGGAAAAGTTTTCAAA
ATTGAGTATTCGGAAAAAAGACAGCGTCTTGCATATATACGTCTTTATAGTGGCGTACTG
CATTTGCGAGATCCGGTTAGAATATCGGAAAAGGAAAAAATAAAAATTACAGAAATGTAT
ACTTCAATAAATGGTGAATTATGTAAAATCGATAAGGCTTATTCCGGGGAAATTGTTATT
TTGCAGAATGAGTTTTTGAAGTTAAATAGTGTTCTTGGAGATACAAAGCTATTGCCACAG
AGAGAGAGAATTGAAAATCCCCTCCCTCTGCTGCAAACGACTGTTGAACCGAGCAAACCT
CAACAAAGGGAAATGTTACTTGATGCACTTTTAGAAATCTCCGACAGTGACCCGCTTCTG
CGATATTATGTGGATTCTGCGACACATGAAATCATACTTTCTTTCTTAGGGAAAGTACAA
ATGGAAGTGACTTGTGCTCTGCTGCAAGAAAAGTATCATGTGGAGATAGAAATAAAAGAG
CCTACAGTCATTTATATGGAAAGACCGTTAAAAAAAGCAGAGTATACCATTCACATCGAA
GTTCCACCGAATCCTTTCTGGGCTTCCATTGGTCTATCTGTAGCACCGCTTCCATTAGGG
AGCGGAGTACAGTATGAGAGCTCGGTTTCTCTTGGATACTTAAATCAATCGTTTCAAAAT
GCAGTTATGGAGGGGATACGCTATGGCTGTGAACAAGGATTGTATGGTTGGAATGTGACG
GACTGTAAAATCTGTTTTAAGTATGGCTTATACTATAGCCCTGTTAGTACCCCAGCAGAT
TTTCGGATGCTTGCTCCTATTGTATTGGAACAAGTCTTAAAAAAAGCTGGAACAGAATTG
TTAGAGCCATATCTTAGTTTTAAAATTTATGCGCCACAGGAATATCTTTCACGAGCATAC
AACGATGCTCCTAAATATTGTGCGAACATCGTAGACACTCAATTGAAAAATAATGAGGTC
ATTCTTAGTGGAGAAATCCCTGCTCGGTGTATTCAAAAATATCGTAGTGATTTAACTTTC
TTTACAAATGGACGTAGTGTTTGTTTAACAGAGTTAAAAGGGTACCATGTTACTACCGGT
GAACCTGTTTGCCAGCCCCGTCGTCCAAATAGTCGGATAGATAAAGTACGATATATGTTC
AATAAAATAACTTAG
>31533|989000070|Neisseria_gonorrhoeae|32|Neisseria_gonorrhoeae:1-1935
ATGGAGGAAAATCACATGAAAATTATTAATATTGGAGTTTTAGCTCATGTTGATGCAGGA
AAAACTACCTTAACAGAAAGCTTATTATATAACAGTGGAGCGATTACAGAATTAGGAAGC
GTGGACAAAGGTACAACGAGGACGGATAATACGCTTTTAGAACGTCAGAGAGGAATTACA
ATTCAGACAGGAATAACCTCTTTTCAGTGGGAAAATACGAAGGTGAACATCATAGACACG
CCAGGACATATGGATTTCTTAGCAGAAGTATATCGTTCATTATCAGTTTTAGATGGGGCA
ATTCTACTGATTTCTGCAAAAGATGGCGTACAAGCACAAACTCGTATATTATTTCATGCA
CTTAGGAAAATGGGGATTCCCACAATCTTTTTTATCAATAAGATTGACCAAAATGGAATT
GATTTATCAACGGTTTATCAGGATATTAAAGAGAAACTTTCTGCCGAAATTGTAATCAAA
CAGAAGGTAGAACTGTATCCTAATATGTGTGTGACGAACTTTACCGAATCTGAACAATGG
GATATGGTAATAGAAGGAAATGATTACCTTTTGGAGAAATATACGTCTGGGAAATTATTG
GAAGCATTAGAACTCGAACAAGAGGAAAGCATAAGATTTCATAATTGTTCCCTGTTCCCT
GTTTATCACGGAAGTGCAAAAAACAATATAGGGATTGATAACCTTATAGAAGTGATTACG
AATAAATTTTATTCATCAACACATCGAGGTCAGTCTGAACTTTGCGGAAAAGTTTTCAAA
ATTGAGTATTCGGAAAAAAGACAGCGTCTTGCATATATACGTCTTTATAGTGGCGTACTG
CATTTGCGAGATCCGGTTAGAATATCGGAAAAGGAAAAAATAAAAATTACAGAAATGTAT
ACTTCAATAAATGGTGAATTATGTAAAATCGATAAGGCTTATTCCGGGGAAATTGTTATT
TTGCAGAATGAGTTTTTGAAGTTAAATAGTGTTCTTGGAGATACAAAGCTATTGCCACAG
AGAGAGAGAATTGAAAATCCCCTCCCTCTGCTGCAAACGACTGTTGAACCGAGCAAACCT
CAACAAAGGGAAATGTTACTTGATGCACTTTTAGAAATCTCCGACAGTGACCCGCTTCTG
CGATATTATGTGGATTCTGCGACACATGAAATCATACTTTCTTTCTTAGGGAAAGTACAA
ATGGAAGTGACTTGTGCTCTGCTGCAAGAAAAGTATCATGTGGAGATAGAAATAAAAGAG
CCTACAGTCATTTATATGGAAAGACCGTTAAAAAAAGCAGAGTATACCATTCACATCGAA
GTTCCACCGAATCCTTTCTGGGCTTCCATTGGTCTATCTGTAGCACCGCTTCCATTAGGG
AGCGGAGTACAGTATGAGAGCTCGGTTTCTCTTGGATACTTAAATCAATCGTTTCAAAAT
GCAGTTATGGAGGGGATACGCTATGGCTGTGAACAAGGATTGTATGGTTGGAATGTGACG
GACTGTAAAATCTGTTTTAAGTATGGCTTATACTATAGCCCTGTTAGTACCCCAGCAGAT
TTTCGGATGCTTGCTCCTATTGTATTGGAACAAGTCTTAAAAAAAGCTGGAACAGAATTG
TTAGAGCCATATCTTAGTTTTAAAATTTATGCGCCACAGGAATATCTTTCACGAGCATAC
AACGATGCTCCTAAATATTGTGCGAACATCGTAGACACTCAATTGAAAAATAATGAGGTC
ATTCTTAGTGGAGAAATCCCTGCTCGGTGTATTCAAAAATATCGTAGTGATTTAACTTTC
TTTACAAATGGACGTAGTGTTTGTTTAACAGAGTTAAAAGGGTACCATGTTACTACCGGT
GAACCTGTTTGCCAGCCCCGTCGTCCAAATAGTCGGATAGATAAAGTACGATATATGTTC
AATAAAATAACTTAG
>31534|989000077|Neisseria_gonorrhoeae|24|Neisseria_gonorrhoeae:1-1935
ATGGAGGAAAATCACATGAAAATTATTAATATTGGAGTTTTAGCTCATGTTGATGCAGGA
AAAACTACCTTAACAGAAAGCTTATTATATAACAGTGGAGCGATTACAGAATTAGGAAGC
GTGGACAAAGGTACAACGAGGACGGATAATACGCTTTTAGAACGTCAGAGAGGAATTACA
ATTCAGACAGGAATAACCTCTTTTCAGTGGGAAAATACGAAGGTGAACATCATAGACACG
CCAGGACATATGGATTTCTTAGCAGAAGTATATCGTTCATTATCAGTTTTAGATGGGGCA
ATTCTACTGATTTCTGCAAAAGATGGCGTACAAGCACAAACTCGTATATTATTTCATGCA
CTTAGGAAAATGGGGATTCCCACAATCTTTTTTATCAATAAGATTGACCAAAATGGAATT
GATTTATCAACGGTTTATCAGGATATTAAAGAGAAACTTTCTGCCGAAATTGTAATCAAA
CAGAAGGTAGAACTGTATCCTAATATGTGTGTGACGAACTTTACCGAATCTGAACAATGG
GATATGGTAATAGAAGGAAATGATTACCTTTTGGAGAAATATACGTCTGGGAAATTATTG
GAAGCATTAGAACTCGAACAAGAGGAAAGCATAAGATTTCATAATTGTTCCCTGTTCCCT
GTTTATCACGGAAGTGCAAAAAACAATATAGGGATTGATAACCTTATAGAAGTGATTACG
AATAAATTTTATTCATCAACACATCGAGGTCAGTCTGAACTTTGCGGAAAAGTTTTCAAA
ATTGAGTATTCGGAAAAAAGACAGCGTCTTGCATATATACGTCTTTATAGTGGCGTACTG
CATTTGCGAGATCCGGTTAGAATATCGGAAAAGGAAAAAATAAAAATTACAGAAATGTAT
ACTTCAATAAATGGTGAATTATGTAAAATCGATAAGGCTTATTCCGGGGAAATTGTTATT
TTGCAGAATGAGTTTTTGAAGTTAAATAGTGTTCTTGGAGATACAAAGCTATTGCCACAG
AGAGAGAGAATTGAAAATCCCCTCCCTCTGCTGCAAACGACTGTTGAACCGAGCAAACCT
CAACAAAGGGAAATGTTACTTGATGCACTTTTAGAAATCTCCGACAGTGACCCGCTTCTG
CGATATTATGTGGATTCTGCGACACATGAAATCATACTTTCTTTCTTAGGGAAAGTACAA
ATGGAAGTGACTTGTGCTCTGCTGCAAGAAAAGTATCATGTGGAGATAGAAATAAAAGAG
CCTACAGTCATTTATATGGAAAGACCGTTAAAAAAAGCAGAGTATACCATTCACATCGAA
GTTCCACCGAATCCTTTCTGGGCTTCCATTGGTCTATCTGTAGCACCGCTTCCATTAGGG
AGCGGAGTACAGTATGAGAGCTCGGTTTCTCTTGGATACTTAAATCAATCGTTTCAAAAT
GCAGTTATGGAGGGGATACGCTATGGCTGTGAACAAGGATTGTATGGTTGGAATGTGACG
GACTGTAAAATCTGTTTTAAGTATGGCTTATACTATAGCCCTGTTAGTACCCCAGCAGAT
TTTCGGATGCTTGCTCCTATTGTATTGGAACAAGTCTTAAAAAAAGCTGGAACAGAATTG
TTAGAGCCATATCTTAGTTTTAAAATTTATGCGCCACAGGAATATCTTTCACGAGCATAC
AACGATGCTCCTAAATATTGTGCGAACATCGTAGACACTCAATTGAAAAATAATGAGGTC
ATTCTTAGTGGAGAAATCCCTGCTCGGTGTATTCAAAAATATCGTAGTGATTTAACTTTC
TTTACAAATGGACGTAGTGTTTGTTTAACAGAGTTAAAAGGGTACCATGTTACTACCGGT
GAACCTGTTTGCCAGCCCCGTCGTCCAAATAGTCGGATAGATAAAGTACGATATATGTTC
AATAAAATAACTTAG
>31535|989000080|Neisseria_gonorrhoeae|256|Neisseria_gonorrhoeae:1-1935
ATGGAGGAAAATCACATGAAAATTATTAATATTGGAGTTTTAGCTCATGTTGATGCAGGA
AAAACTACCTTAACAGAAAGCTTATTATATAACAGTGGAGCGATTACAGAATTAGGAAGC
GTGGACAAAGGTACAACGAGGACGGATAATACGCTTTTAGAACGTCAGAGAGGAATTACA
ATTCAGACAGGAATAACCTCTTTTCAGTGGGAAAATACGAAGGTGAACATCATAGACACG
CCAGGACATATGGATTTCTTAGCAGAAGTATATCGTTCATTATCAGTTTTAGATGGGGCA
ATTCTACTGATTTCTGCAAAAGATGGCGTACAAGCACAAACTCGTATATTATTTCATGCA
CTTAGGAAAATGGGGATTCCCACAATCTTTTTTATCAATAAGATTGACCAAAATGGAATT
GATTTATCAACGGTTTATCAGGATATTAAAGAGAAACTTTCTGCCGAAATTGTAATCAAA
CAGAAGGTAGAACTGTATCCTAATATGTGTGTGACGAACTTTACCGAATCTGAACAATGG
GATATGGTAATAGAAGGAAATGATTACCTTTTGGAGAAATATACGTCTGGGAAATTATTG
GAAGCATTAGAACTCGAACAAGAGGAAAGCATAAGATTTCATAATTGTTCCCTGTTCCCT
GTTTATCACGGAAGTGCAAAAAACAATATAGGGATTGATAACCTTATAGAAGTGATTACG
AATAAATTTTATTCATCAACACATCGAGGTCAGTCTGAACTTTGCGGAAAAGTTTTCAAA
ATTGAGTATTCGGAAAAAAGACAGCGTCTTGCATATATACGTCTTTATAGTGGCGTACTG
CATTTGCGAGATCCGGTTAGAATATCGGAAAAGGAAAAAATAAAAATTACAGAAATGTAT
ACTTCAATAAATGGTGAATTATGTAAAATCGATAAGGCTTATTCCGGGGAAATTGTTATT
TTGCAGAATGAGTTTTTGAAGTTAAATAGTGTTCTTGGAGATACAAAGCTATTGCCACAG
AGAGAGAGAATTGAAAATCCCCTCCCTCTGCTGCAAACGACTGTTGAACCGAGCAAACCT
CAACAAAGGGAAATGTTACTTGATGCACTTTTAGAAATCTCCGACAGTGACCCGCTTCTG
CGATATTATGTGGATTCTGCGACACATGAAATCATACTTTCTTTCTTAGGGAAAGTACAA
ATGGAAGTGACTTGTGCTCTGCTGCAAGAAAAGTATCATGTGGAGATAGAAATAAAAGAG
CCTACAGTCATTTATATGGAAAGACCGTTAAAAAAAGCAGAGTATACCATTCACATCGAA
GTTCCACCGAATCCTTTCTGGGCTTCCATTGGTCTATCTGTAGCACCGCTTCCATTAGGG
AGCGGAGTACAGTATGAGAGCTCGGTTTCTCTTGGATACTTAAATCAATCGTTTCAAAAT
GCAGTTATGGAGGGGATACGCTATGGCTGTGAACAAGGATTGTATGGTTGGAATGTGACG
GACTGTAAAATCTGTTTTAAGTATGGCTTATACTATAGCCCTGTTAGTACCCCAGCAGAT
TTTCGGATGCTTGCTCCTATTGTATTGGAACAAGTCTTAAAAAAAGCTGGAACAGAATTG
TTAGAGCCATATCTTAGTTTTAAAATTTATGCGCCACAGGAATATCTTTCACGAGCATAC
AACGATGCTCCTAAATATTGTGCGAACATCGTAGACACTCAATTGAAAAATAATGAGGTC
ATTCTTAGTGGAGAAATCCCTGCTCGGTGTATTCAAAAATATCGTAGTGATTTAACTTTC
TTTACAAATGGACGTAGTGTTTGTTTAACAGAGTTAAAAGGGTACCATGTTACTACCGGT
GAACCTGTTTGCCAGCCCCGTCGTCCAAATAGTCGGATAGATAAAGTACGATATATGTTC
AATAAAATAACTTAG
>31536|989000438|Neisseria_gonorrhoeae|1|Neisseria_gonorrhoeae:1-1935
ATGGAGGAAAATCACATGAAAATTATTAATATTGGAGTTTTAGCTCATGTTGATGCAGGA
AAAACTACCTTAACAGAAAGCTTATTATATAACAGTGGAGCGATTACAGAATTAGGAAGC
GTGGACAAAGGTACAACGAGGACGGATAATACGCTTTTAGAACGTCAGAGAGGAATTACA
ATTCAGACAGGAATAACCTCTTTTCAGTGGGAAAATACGAAGGTGAACATCATAGACACG
CCAGGACATATGGATTTCTTAGCAGAAGTATATCGTTCATTATCAGTTTTAGATGGGGCA
ATTCTACTGATTTCTGCAAAAGATGGCGTACAAGCACAAACTCGTATATTATTTCATGCA
CTTAGGAAAATGGGGATTCCCACAATCTTTTTTATCAATAAGATTGACCAAAATGGAATT
GATTTATCAACGGTTTATCAGGATATTAAAGAGAAACTTTCTGCCGAAATTGTAATCAAA
CAGAAGGTAGAACTGTATCCTAATATGTGTGTGACGAACTTTACCGAATCTGAACAATGG
GATATGGTAATAGAAGGAAATGATTACCTTTTGGAGAAATATACGTCTGGGAAATTATTG
GAAGCATTAGAACTCGAACAAGAGGAAAGCATAAGATTTCATAATTGTTCCCTGTTCCCT
GTTTATCACGGAAGTGCAAAAAACAATATAGGGATTGATAACCTTATAGAAGTGATTACG
AATAAATTTTATTCATCAACACATCGAGGTCAGTCTGAACTTTGCGGAAAAGTTTTCAAA
ATTGAGTATTCGGAAAAAAGACAGCGTCTTGCATATATACGTCTTTATAGTGGCGTACTG
CATTTGCGAGATCCGGTTAGAATATCGGAAAAGGAAAAAATAAAAATTACAGAAATGTAT
ACTTCAATAAATGGTGAATTATGTAAAATCGATAAGGCTTATTCCGGGGAAATTGTTATT
TTGCAGAATGAGTTTTTGAAGTTAAATAGTGTTCTTGGAGATACAAAGCTATTGCCACAG
AGAGAGAGAATTGAAAATCCCCTCCCTCTGCTGCAAACGACTGTTGAACCGAGCAAACCT
CAACAAAGGGAAATGTTACTTGATGCACTTTTAGAAATCTCCGACAGTGACCCGCTTCTG
CGATATTATGTGGATTCTGCGACACATGAAATCATACTTTCTTTCTTAGGGAAAGTACAA
ATGGAAGTGACTTGTGCTCTGCTGCAAGAAAAGTATCATGTGGAGATAGAAATAAAAGAG
CCTACAGTCATTTATATGGAAAGACCGTTAAAAAAAGCAGAGTATACCATTCACATCGAA
GTTCCACCGAATCCTTTCTGGGCTTCCATTGGTCTATCTGTAGCACCGCTTCCATTAGGG
AGCGGAGTACAGTATGAGAGCTCGGTTTCTCTTGGATACTTAAATCAATCGTTTCAAAAT
GCAGTTATGGAGGGGATACGCTATGGCTGTGAACAAGGATTGTATGGTTGGAATGTGACG
GACTGTAAAATCTGTTTTAAGTATGGCTTATACTATAGCCCTGTTAGTACCCCAGCAGAT
TTTCGGATGCTTGCTCCTATTGTATTGGAACAAGTCTTAAAAAAAGCTGGAACAGAATTG
TTAGAGCCATATCTTAGTTTTAAAATTTATGCGCCACAGGAATATCTTTCACGAGCATAC
AACGATGCTCCTAAATATTGTGCGAACATCGTAGACACTCAATTGAAAAATAATGAGGTC
ATTCTTAGTGGAGAAATCCCTGCTCGGTGTATTCAAAAATATCGTAGTGATTTAACTTTC
TTTACAAATGGACGTAGTGTTTGTTTAACAGAGTTAAAAGGGTACCATGTTACTACCGGT
GAACCTGTTTGCCAGCCCCGTCGTCCAAATAGTCGGATAGATAAAGTACGATATATGTTC
AATAAAATAACTTAG
>31543|999000020|Neisseria_gonorrhoeae||Neisseria_gonorrhoeae:1-1935
ATGGAGGAAAATCACATGAAAATTATTAATATTGGAGTTTTAGCTCATGTTGATGCAGGA
AAAACTACCTTAACAGAAAGCTTATTATATAACAGTGGAGCGATTACAGAATTAGGAAGC
GTGGACAAAGGTACAACGAGGACGGATAATACGCTTTTAGAACGTCAGAGAGGAATTACA
ATTCAGACAGGAATAACCTCTTTTCAGTGGGAAAATACGAAGGTGAACATCATAGACACG
CCAGGACATATGGATTTCTTAGCAGAAGTATATCGTTCATTATCAGTTTTAGATGGGGCA
ATTCTACTGATTTCTGCAAAAGATGGCGTACAAGCACAAACTCGTATATTATTTCATGCA
CTTAGGAAAATGGGGATTCCCACAATCTTTTTTATCAATAAGATTGACCAAAATGGAATT
GATTTATCAACGGTTTATCAGGATATTAAAGAGAAACTTTCTGCCGAAATTGTAATCAAA
CAGAAGGTAGAACTGTATCCTAATATGTGTGTGACGAACTTTACCGAATCTGAACAATGG
GATATGGTAATAGAAGGAAATGATTACCTTTTGGAGAAATATACGTCTGGGAAATTATTG
GAAGCATTAGAACTCGAACAAGAGGAAAGCATAAGATTTCATAATTGTTCCCTGTTCCCT
GTTTATCACGGAAGTGCAAAAAACAATATAGGGATTGATAACCTTATAGAAGTGATTACG
AATAAATTTTATTCATCAACACATCGAGGTCAGTCTGAACTTTGCGGAAAAGTTTTCAAA
ATTGAGTATTCGGAAAAAAGACAGCGTCTTGCATATATACGTCTTTATAGTGGCGTACTG
CATTTGCGAGATCCGGTTAGAATATCGGAAAAGGAAAAAATAAAAATTACAGAAATGTAT
ACTTCAATAAATGGTGAATTATGTAAAATCGATAAGGCTTATTCCGGGGAAATTGTTATT
TTGCAGAATGAGTTTTTGAAGTTAAATAGTGTTCTTGGAGATACAAAGCTATTGCCACAG
AGAGAGAGAATTGAAAATCCCCTCCCTCTGCTGCAAACGACTGTTGAACCGAGCAAACCT
CAACAAAGGGAAATGTTACTTGATGCACTTTTAGAAATCTCCGACAGTGACCCGCTTCTG
CGATATTATGTGGATTCTGCGACACATGAAATCATACTTTCTTTCTTAGGGAAAGTACAA
ATGGAAGTGACTTGTGCTCTGCTGCAAGAAAAGTATCATGTGGAGATAGAAATAAAAGAG
CCTACAGTCATTTATATGGAAAGACCGTTAAAAAAAGCAGAGTATACCATTCACATCGAA
GTTCCACCGAATCCTTTCTGGGCTTCCATTGGTCTATCTGTAGCACCGCTTCCATTAGGG
AGCGGAGTACAGTATGAGAGCTCGGTTTCTCTTGGATACTTAAATCAATCGTTTCAAAAT
GCAGTTATGGAGGGGATACGCTATGGCTGTGAACAAGGATTGTATGGTTGGAATGTGACG
GACTGTAAAATCTGTTTTAAGTATGGCTTATACTATAGCCCTGTTAGTACCCCAGCAGAT
TTTCGGATGCTTGCTCCTATTGTATTGGAACAAGTCTTAAAAAAAGCTGGAACAGAATTG
TTAGAGCCATATCTTAGTTTTAAAATTTATGCGCCACAGGAATATCTTTCACGAGCATAC
AACGATGCTCCTAAATATTGTGCGAACATCGTAGACACTCAATTGAAAAATAATGAGGTC
ATTCTTAGTGGAGAAATCCCTGCTCGGTGTATTCAAAAATATCGTAGTGATTTAACTTTC
TTTACAAATGGACGTAGTGTTTGTTTAACAGAGTTAAAAGGGTACCATGTTACTACCGGT
GAACCTGTTTGCCAGCCCCGTCGTCCAAATAGTCGGATAGATAAAGTACGATATATGTTC
AATAAAATAACTTAG
>31556|989000371|Neisseria_gonorrhoeae||Neisseria_gonorrhoeae:1-1935
ATGGAGGAAAATCACATGAAAATTATTAATATTGGAGTTTTAGCTCATGTTGATGCAGGA
AAAACTACCTTAACAGAAAGCTTATTATATAACAGTGGAGCGATTACAGAATTAGGAAGC
GTGGACAAAGGTACAACGAGGACGGATAATACGCTTTTAGAACGTCAGAGAGGAATTACA
ATTCAGACAGGAATAACCTCTTTTCAGTGGGAAAATACGAAGGTGAACATCATAGACACG
CCAGGACATATGGATTTCTTAGCAGAAGTATATCGTTCATTATCAGTTTTAGATGGGGCA
ATTCTACTGATTTCTGCAAAAGATGGCGTACAAGCACAAACTCGTATATTATTTCATGCA
CTTAGGAAAATGGGGATTCCCACAATCTTTTTTATCAATAAGATTGACCAAAATGGAATT
GATTTATCAACGGTTTATCAGGATATTAAAGAGAAACTTTCTGCCGAAATTGTAATCAAA
CAGAAGGTAGAACTGTATCCTAATATGTGTGTGACGAACTTTACCGAATCTGAACAATGG
GATATGGTAATAGAAGGAAATGATTACCTTTTGGAGAAATATACGTCTGGGAAATTATTG
GAAGCATTAGAACTCGAACAAGAGGAAAGCATAAGATTTCATAATTGTTCCCTGTTCCCT
GTTTATCACGGAAGTGCAAAAAACAATATAGGGATTGATAACCTTATAGAAGTGATTACG
AATAAATTTTATTCATCAACACATCGAGGTCAGTCTGAACTTTGCGGAAAAGTTTTCAAA
ATTGAGTATTCGGAAAAAAGACAGCGTCTTGCATATATACGTCTTTATAGTGGCGTACTG
CATTTGCGAGATCCGGTTAGAATATCGGAAAAGGAAAAAATAAAAATTACAGAAATGTAT
ACTTCAATAAATGGTGAATTATGTAAAATCGATAAGGCTTATTCCGGGGAAATTGTTATT
TTGCAGAATGAGTTTTTGAAGTTAAATAGTGTTCTTGGAGATACAAAGCTATTGCCACAG
AGAGAGAGAATTGAAAATCCCCTCCCTCTGCTGCAAACGACTGTTGAACCGAGCAAACCT
CAACAAAGGGAAATGTTACTTGATGCACTTTTAGAAATCTCCGACAGTGACCCGCTTCTG
CGATATTATGTGGATTCTGCGACACATGAAATCATACTTTCTTTCTTAGGGAAAGTACAA
ATGGAAGTGACTTGTGCTCTGCTGCAAGAAAAGTATCATGTGGAGATAGAAATAAAAGAG
CCTACAGTCATTTATATGGAAAGACCGTTAAAAAAAGCAGAGTATACCATTCACATCGAA
GTTCCACCGAATCCTTTCTGGGCTTCCATTGGTCTATCTGTAGCACCGCTTCCATTAGGG
AGCGGAGTACAGTATGAGAGCTCGGTTTCTCTTGGATACTTAAATCAATCGTTTCAAAAT
GCAGTTATGGAGGGGATACGCTATGGCTGTGAACAAGGATTGTATGGTTGGAATGTGACG
GACTGTAAAATCTGTTTTAAGTATGGCTTATACTATAGCCCTGTTAGTACCCCAGCAGAT
TTTCGGATGCTTGCTCCTATTGTATTGGAACAAGTCTTAAAAAAAGCTGGAACAGAATTG
TTAGAGCCATATCTTAGTTTTAAAATTTATGCGCCACAGGAATATCTTTCACGAGCATAC
AACGATGCTCCTAAATATTGTGCGAACATCGTAGACACTCAATTGAAAAATAATGAGGTC
ATTCTTAGTGGAGAAATCCCTGCTCGGTGTATTCAAAAATATCGTAGTGATTTAACTTTC
TTTACAAATGGACGTAGTGTTTGTTTAACAGAGTTAAAAGGGTACCATGTTACTACCGGT
GAACCTGTTTGCCAGCCCCGTCGTCCAAATAGTCGGATAGATAAAGTACGATATATGTTC
AATAAAATAACTTAG
>31557|989000062|Neisseria_gonorrhoeae||Neisseria_gonorrhoeae:1-1935
ATGGAGGAAAATCACATGAAAATTATTAATATTGGAGTTTTAGCTCATGTTGATGCAGGA
AAAACTACCTTAACAGAAAGCTTATTATATAACAGTGGAGCGATTACAGAATTAGGAAGC
GTGGACAAAGGTACAACGAGGACGGATAATACGCTTTTAGAACGTCAGAGAGGAATTACA
ATTCAGACAGGAATAACCTCTTTTCAGTGGGAAAATACGAAGGTGAACATCATAGACACG
CCAGGACATATGGATTTCTTAGCAGAAGTATATCGTTCATTATCAGTTTTAGATGGGGCA
ATTCTACTGATTTCTGCAAAAGATGGCGTACAAGCACAAACTCGTATATTATTTCATGCA
CTTAGGAAAATGGGGATTCCCACAATCTTTTTTATCAATAAGATTGACCAAAATGGAATT
GATTTATCAACGGTTTATCAGGATATTAAAGAGAAACTTTCTGCCGAAATTGTAATCAAA
CAGAAGGTAGAACTGTATCCTAATATGTGTGTGACGAACTTTACCGAATCTGAACAATGG
GATATGGTAATAGAAGGAAATGATTACCTTTTGGAGAAATATACGTCTGGGAAATTATTG
GAAGCATTAGAACTCGAACAAGAGGAAAGCATAAGATTTCATAATTGTTCCCTGTTCCCT
GTTTATCACGGAAGTGCAAAAAACAATATAGGGATTGATAACCTTATAGAAGTGATTACG
AATAAATTTTATTCATCAACACATCGAGGTCAGTCTGAACTTTGCGGAAAAGTTTTCAAA
ATTGAGTATTCGGAAAAAAGACAGCGTCTTGCATATATACGTCTTTATAGTGGCGTACTG
CATTTGCGAGATCCGGTTAGAATATCGGAAAAGGAAAAAATAAAAATTACAGAAATGTAT
ACTTCAATAAATGGTGAATTATGTAAAATCGATAAGGCTTATTCCGGGGAAATTGTTATT
TTGCAGAATGAGTTTTTGAAGTTAAATAGTGTTCTTGGAGATACAAAGCTATTGCCACAG
AGAGAGAGAATTGAAAATCCCCTCCCTCTGCTGCAAACGACTGTTGAACCGAGCAAACCT
CAACAAAGGGAAATGTTACTTGATGCACTTTTAGAAATCTCCGACAGTGACCCGCTTCTG
CGATATTATGTGGATTCTGCGACACATGAAATCATACTTTCTTTCTTAGGGAAAGTACAA
ATGGAAGTGACTTGTGCTCTGCTGCAAGAAAAGTATCATGTGGAGATAGAAATAAAAGAG
CCTACAGTCATTTATATGGAAAGACCGTTAAAAAAAGCAGAGTATACCATTCACATCGAA
GTTCCACCGAATCCTTTCTGGGCTTCCATTGGTCTATCTGTAGCACCGCTTCCATTAGGG
AGCGGAGTACAGTATGAGAGCTCGGTTTCTCTTGGATACTTAAATCAATCGTTTCAAAAT
GCAGTTATGGAGGGGATACGCTATGGCTGTGAACAAGGATTGTATGGTTGGAATGTGACG
GACTGTAAAATCTGTTTTAAGTATGGCTTATACTATAGCCCTGTTAGTACCCCAGCAGAT
TTTCGGATGCTTGCTCCTATTGTATTGGAACAAGTCTTAAAAAAAGCTGGAACAGAATTG
TTAGAGCCATATCTTAGTTTTAAAATTTATGCGCCACAGGAATATCTTTCACGAGCATAC
AACGATGCTCCTAAATATTGTGCGAACATCGTAGACACTCAATTGAAAAATAATGAGGTC
ATTCTTAGTGGAGAAATCCCTGCTCGGTGTATTCAAAAATATCGTAGTGATTTAACTTTC
TTTACAAATGGACGTAGTGTTTGTTTAACAGAGTTAAAAGGGTACCATGTTACTACCGGT
GAACCTGTTTGCCAGCCCCGTCGTCCAAATAGTCGGATAGATAAAGTACGATATATGTTC
AATAAAATAACTTAG
>31559|GC_0809944|Neisseria_gonorrhoeae||Neisseria_gonorrhoeae:1-1935
ATGGAGGAAAATCACATGAAAATTATTAATATTGGAGTTTTAGCTCATGTTGATGCAGGA
AAAACTACCTTAACAGAAAGCTTATTATATAACAGTGGAGCGATTACAGAATTAGGAAGC
GTGGACAAAGGTACAACGAGGACGGATAATACGCTTTTAGAACGTCAGAGAGGAATTACA
ATTCAGACAGGAATAACCTCTTTTCAGTGGGAAAATACGAAGGTGAACATCATAGACACG
CCAGGACATATGGATTTCTTAGCAGAAGTATATCGTTCATTATCAGTTTTAGATGGGGCA
ATTCTACTGATTTCTGCAAAAGATGGCGTACAAGCACAAACTCGTATATTATTTCATGCA
CTTAGGAAAATGGGGATTCCCACAATCTTTTTTATCAATAAGATTGACCAAAATGGAATT
GATTTATCAACGGTTTATCAGGATATTAAAGAGAAACTTTCTGCCGAAATTGTAATCAAA
CAGAAGGTAGAACTGTATCCTAATATGTGTGTGACGAACTTTACCGAATCTGAACAATGG
GATATGGTAATAGAAGGAAATGATTACCTTTTGGAGAAATATACGTCTGGGAAATTATTG
GAAGCATTAGAACTCGAACAAGAGGAAAGCATAAGATTTCATAATTGTTCCCTGTTCCCT
GTTTATCACGGAAGTGCAAAAAACAATATAGGGATTGATAACCTTATAGAAGTGATTACG
AATAAATTTTATTCATCAACACATCGAGGTCAGTCTGAACTTTGCGGAAAAGTTTTCAAA
ATTGAGTATTCGGAAAAAAGACAGCGTCTTGCATATATACGTCTTTATAGTGGCGTACTG
CATTTGCGAGATCCGGTTAGAATATCGGAAAAGGAAAAAATAAAAATTACAGAAATGTAT
ACTTCAATAAATGGTGAATTATGTAAAATCGATAAGGCTTATTCCGGGGAAATTGTTATT
TTGCAGAATGAGTTTTTGAAGTTAAATAGTGTTCTTGGAGATACAAAGCTATTGCCACAG
AGAGAGAGAATTGAAAATCCCCTCCCTCTGCTGCAAACGACTGTTGAACCGAGCAAACCT
CAACAAAGGGAAATGTTACTTGATGCACTTTTAGAAATCTCCGACAGTGACCCGCTTCTG
CGATATTATGTGGATTCTGCGACACATGAAATCATACTTTCTTTCTTAGGGAAAGTACAA
ATGGAAGTGACTTGTGCTCTGCTGCAAGAAAAGTATCATGTGGAGATAGAAATAAAAGAG
CCTACAGTCATTTATATGGAAAGACCGTTAAAAAAAGCAGAGTATACCATTCACATCGAA
GTTCCACCGAATCCTTTCTGGGCTTCCATTGGTCTATCTGTAGCACCGCTTCCATTAGGG
AGCGGAGTACAGTATGAGAGCTCGGTTTCTCTTGGATACTTAAATCAATCGTTTCAAAAT
GCAGTTATGGAGGGGATACGCTATGGCTGTGAACAAGGATTGTATGGTTGGAATGTGACG
GACTGTAAAATCTGTTTTAAGTATGGCTTATACTATAGCCCTGTTAGTACCCCAGCAGAT
TTTCGGATGCTTGCTCCTATTGTATTGGAACAAGTCTTAAAAAAAGCTGGAACAGAATTG
TTAGAGCCATATCTTAGTTTTAAAATTTATGCGCCACAGGAATATCTTTCACGAGCATAC
AACGATGCTCCTAAATATTGTGCGAACATCGTAGACACTCAATTGAAAAATAATGAGGTC
ATTCTTAGTGGAGAAATCCCTGCTCGGTGTATTCAAAAATATCGTAGTGATTTAACTTTC
TTTACAAATGGACGTAGTGTTTGTTTAACAGAGTTAAAAGGGTACCATGTTACTACCGGT
GAACCTGTTTGCCAGCCCCGTCGTCCAAATAGTCGGATAGATAAAGTACGATATATGTTC
AATAAAATAACTTAG
>31561|14_358|Neisseria_gonorrhoeae||Neisseria_gonorrhoeae:1-1935
ATGGAGGAAAATCACATGAAAATTATTAATATTGGAGTTTTAGCTCATGTTGATGCAGGA
AAAACTACCTTAACAGAAAGCTTATTATATAACAGTGGAGCGATTACAGAATTAGGAAGC
GTGGACAAAGGTACAACGAGGACGGATAATACGCTTTTAGAACGTCAGAGAGGAATTACA
ATTCAGACAGGAATAACCTCTTTTCAGTGGGAAAATACGAAGGTGAACATCATAGACACG
CCAGGACATATGGATTTCTTAGCAGAAGTATATCGTTCATTATCAGTTTTAGATGGGGCA
ATTCTACTGATTTCTGCAAAAGATGGCGTACAAGCACAAACTCGTATATTATTTCATGCA
CTTAGGAAAATGGGGATTCCCACAATCTTTTTTATCAATAAGATTGACCAAAATGGAATT
GATTTATCAACGGTTTATCAGGATATTAAAGAGAAACTTTCTGCCGAAATTGTAATCAAA
CAGAAGGTAGAACTGTATCCTAATATGTGTGTGACGAACTTTACCGAATCTGAACAATGG
GATATGGTAATAGAAGGAAATGATTACCTTTTGGAGAAATATACGTCTGGGAAATTATTG
GAAGCATTAGAACTCGAACAAGAGGAAAGCATAAGATTTCATAATTGTTCCCTGTTCCCT
GTTTATCACGGAAGTGCAAAAAACAATATAGGGATTGATAACCTTATAGAAGTGATTACG
AATAAATTTTATTCATCAACACATCGAGGTCAGTCTGAACTTTGCGGAAAAGTTTTCAAA
ATTGAGTATTCGGAAAAAAGACAGCGTCTTGCATATATACGTCTTTATAGTGGCGTACTG
CATTTGCGAGATCCGGTTAGAATATCGGAAAAGGAAAAAATAAAAATTACAGAAATGTAT
ACTTCAATAAATGGTGAATTATGTAAAATCGATAAGGCTTATTCCGGGGAAATTGTTATT
TTGCAGAATGAGTTTTTGAAGTTAAATAGTGTTCTTGGAGATACAAAGCTATTGCCACAG
AGAGAGAGAATTGAAAATCCCCTCCCTCTGCTGCAAACGACTGTTGAACCGAGCAAACCT
CAACAAAGGGAAATGTTACTTGATGCACTTTTAGAAATCTCCGACAGTGACCCGCTTCTG
CGATATTATGTGGATTCTGCGACACATGAAATCATACTTTCTTTCTTAGGGAAAGTACAA
ATGGAAGTGACTTGTGCTCTGCTGCAAGAAAAGTATCATGTGGAGATAGAAATAAAAGAG
CCTACAGTCATTTATATGGAAAGACCGTTAAAAAAAGCAGAGTATACCATTCACATCGAA
GTTCCACCGAATCCTTTCTGGGCTTCCATTGGTCTATCTGTAGCACCGCTTCCATTAGGG
AGCGGAGTACAGTATGAGAGCTCGGTTTCTCTTGGATACTTAAATCAATCGTTTCAAAAT
GCAGTTATGGAGGGGATACGCTATGGCTGTGAACAAGGATTGTATGGTTGGAATGTGACG
GACTGTAAAATCTGTTTTAAGTATGGCTTATACTATAGCCCTGTTAGTACCCCAGCAGAT
TTTCGGATGCTTGCTCCTATTGTATTGGAACAAGTCTTAAAAAAAGCTGGAACAGAATTG
TTAGAGCCATATCTTAGTTTTAAAATTTATGCGCCACAGGAATATCTTTCACGAGCATAC
AACGATGCTCCTAAATATTGTGCGAACATCGTAGACACTCAATTGAAAAATAATGAGGTC
ATTCTTAGTGGAGAAATCCCTGCTCGGTGTATTCAAAAATATCGTAGTGATTTAACTTTC
TTTACAAATGGACGTAGTGTTTGTTTAACAGAGTTAAAAGGGTACCATGTTACTACCGGT
GAACCTGTTTGCCAGCCCCGTCGTCCAAATAGTCGGATAGATAAAGTACGATATATGTTC
AATAAAATAACTTAG
>31608|590_277|Neisseria_gonorrhoeae|24|Neisseria_gonorrhoeae:1-1935
ATGGAGGAAAATCACATGAAAATTATTAATATTGGAGTTTTAGCTCATGTTGATGCAGGA
AAAACTACCTTAACAGAAAGCTTATTATATAACAGTGGAGCGATTACAGAATTAGGAAGC
GTGGACAAAGGTACAACGAGGACGGATAATACGCTTTTAGAACGTCAGAGAGGAATTACA
ATTCAGACAGGAATAACCTCTTTTCAGTGGGAAAATACGAAGGTGAACATCATAGACACG
CCAGGACATATGGATTTCTTAGCAGAAGTATATCGTTCATTATCAGTTTTAGATGGGGCA
ATTCTACTGATTTCTGCAAAAGATGGCGTACAAGCACAAACTCGTATATTATTTCATGCA
CTTAGGAAAATGGGGATTCCCACAATCTTTTTTATCAATAAGATTGACCAAAATGGAATT
GATTTATCAACGGTTTATCAGGATATTAAAGAGAAACTTTCTGCCGAAATTGTAATCAAA
CAGAAGGTAGAACTGTATCCTAATATGTGTGTGACGAACTTTACCGAATCTGAACAATGG
GATATGGTAATAGAAGGAAATGATTACCTTTTGGAGAAATATACGTCTGGGAAATTATTG
GAAGCATTAGAACTCGAACAAGAGGAAAGCATAAGATTTCATAATTGTTCCCTGTTCCCT
GTTTATCACGGAAGTGCAAAAAACAATATAGGGATTGATAACCTTATAGAAGTGATTACG
AATAAATTTTATTCATCAACACATCGAGGTCAGTCTGAACTTTGCGGAAAAGTTTTCAAA
ATTGAGTATTCGGAAAAAAGACAGCGTCTTGCATATATACGTCTTTATAGTGGCGTACTG
CATTTGCGAGATCCGGTTAGAATATCGGAAAAGGAAAAAATAAAAATTACAGAAATGTAT
ACTTCAATAAATGGTGAATTATGTAAAATCGATAAGGCTTATTCCGGGGAAATTGTTATT
TTGCAGAATGAGTTTTTGAAGTTAAATAGTGTTCTTGGAGATACAAAGCTATTGCCACAG
AGAGAGAGAATTGAAAATCCCCTCCCTCTGCTGCAAACGACTGTTGAACCGAGCAAACCT
CAACAAAGGGAAATGTTACTTGATGCACTTTTAGAAATCTCCGACAGTGACCCGCTTCTG
CGATATTATGTGGATTCTGCGACACATGAAATCATACTTTCTTTCTTAGGGAAAGTACAA
ATGGAAGTGACTTGTGCTCTGCTGCAAGAAAAGTATCATGTGGAGATAGAAATAAAAGAG
CCTACAGTCATTTATATGGAAAGACCGTTAAAAAAAGCAGAGTATACCATTCACATCGAA
GTTCCACCGAATCCTTTCTGGGCTTCCATTGGTCTATCTGTAGCACCGCTTCCATTAGGG
AGCGGAGTACAGTATGAGAGCTCGGTTTCTCTTGGATACTTAAATCAATCGTTTCAAAAT
GCAGTTATGGAGGGGATACGCTATGGCTGTGAACAAGGATTGTATGGTTGGAATGTGACG
GACTGTAAAATCTGTTTTAAGTATGGCTTATACTATAGCCCTGTTAGTACCCCAGCAGAT
TTTCGGATGCTTGCTCCTATTGTATTGGAACAAGTCTTAAAAAAAGCTGGAACAGAATTG
TTAGAGCCATATCTTAGTTTTAAAATTTATGCGCCACAGGAATATCTTTCACGAGCATAC
AACGATGCTCCTAAATATTGTGCGAACATCGTAGACACTCAATTGAAAAATAATGAGGTC
ATTCTTAGTGGAGAAATCCCTGCTCGGTGTATTCAAAAATATCGTAGTGATTTAACTTTC
TTTACAAATGGACGTAGTGTTTGTTTAACAGAGTTAAAAGGGTACCATGTTACTACCGGT
GAACCTGTTTGCCAGCCCCGTCGTCCAAATAGTCGGATAGATAAAGTACGATATATGTTC
AATAAAATAACTTAG
>31621|NO_09_3583|Neisseria_gonorrhoeae|24|Neisseria_gonorrhoeae:1-1935
ATGGAGGAAAATCACATGAAAATTATTAATATTGGAGTTTTAGCTCATGTTGATGCAGGA
AAAACTACCTTAACAGAAAGCTTATTATATAACAGTGGAGCGATTACAGAATTAGGAAGC
GTGGACAAAGGTACAACGAGGACGGATAATACGCTTTTAGAACGTCAGAGAGGAATTACA
ATTCAGACAGGAATAACCTCTTTTCAGTGGGAAAATACGAAGGTGAACATCATAGACACG
CCAGGACATATGGATTTCTTAGCAGAAGTATATCGTTCATTATCAGTTTTAGATGGGGCA
ATTCTACTGATTTCTGCAAAAGATGGCGTACAAGCACAAACTCGTATATTATTTCATGCA
CTTAGGAAAATGGGGATTCCCACAATCTTTTTTATCAATAAGATTGACCAAAATGGAATT
GATTTATCAACGGTTTATCAGGATATTAAAGAGAAACTTTCTGCCGAAATTGTAATCAAA
CAGAAGGTAGAACTGTATCCTAATATGTGTGTGACGAACTTTACCGAATCTGAACAATGG
GATATGGTAATAGAAGGAAATGATTACCTTTTGGAGAAATATACGTCTGGGAAATTATTG
GAAGCATTAGAACTCGAACAAGAGGAAAGCATAAGATTTCATAATTGTTCCCTGTTCCCT
GTTTATCACGGAAGTGCAAAAAACAATATAGGGATTGATAACCTTATAGAAGTGATTACG
AATAAATTTTATTCATCAACACATCGAGGTCAGTCTGAACTTTGCGGAAAAGTTTTCAAA
ATTGAGTATTCGGAAAAAAGACAGCGTCTTGCATATATACGTCTTTATAGTGGCGTACTG
CATTTGCGAGATCCGGTTAGAATATCGGAAAAGGAAAAAATAAAAATTACAGAAATGTAT
ACTTCAATAAATGGTGAATTATGTAAAATCGATAAGGCTTATTCCGGGGAAATTGTTATT
TTGCAGAATGAGTTTTTGAAGTTAAATAGTGTTCTTGGAGATACAAAGCTATTGCCACAG
AGAGAGAGAATTGAAAATCCCCTCCCTCTGCTGCAAACGACTGTTGAACCGAGCAAACCT
CAACAAAGGGAAATGTTACTTGATGCACTTTTAGAAATCTCCGACAGTGACCCGCTTCTG
CGATATTATGTGGATTCTGCGACACATGAAATCATACTTTCTTTCTTAGGGAAAGTACAA
ATGGAAGTGACTTGTGCTCTGCTGCAAGAAAAGTATCATGTGGAGATAGAAATAAAAGAG
CCTACAGTCATTTATATGGAAAGACCGTTAAAAAAAGCAGAGTATACCATTCACATCGAA
GTTCCACCGAATCCTTTCTGGGCTTCCATTGGTCTATCTGTAGCACCGCTTCCATTAGGG
AGCGGAGTACAGTATGAGAGCTCGGTTTCTCTTGGATACTTAAATCAATCGTTTCAAAAT
GCAGTTATGGAGGGGATACGCTATGGCTGTGAACAAGGATTGTATGGTTGGAATGTGACG
GACTGTAAAATCTGTTTTAAGTATGGCTTATACTATAGCCCTGTTAGTACCCCAGCAGAT
TTTCGGATGCTTGCTCCTATTGTATTGGAACAAGTCTTAAAAAAAGCTGGAACAGAATTG
TTAGAGCCATATCTTAGTTTTAAAATTTATGCGCCACAGGAATATCTTTCACGAGCATAC
AACGATGCTCCTAAATATTGTGCGAACATCGTAGACACTCAATTGAAAAATAATGAGGTC
ATTCTTAGTGGAGAAATCCCTGCTCGGTGTATTCAAAAATATCGTAGTGATTTAACTTTC
TTTACAAATGGACGTAGTGTTTGTTTAACAGAGTTAAAAGGGTACCATGTTACTACCGGT
GAACCTGTTTGCCAGCCCCGTCGTCCAAATAGTCGGATAGATAAAGTACGATATATGTTC
AATAAAATAACTTAG
>31625|NO_09_S4|Neisseria_gonorrhoeae|256|Neisseria_gonorrhoeae:1-1935
ATGGAGGAAAATCACATGAAAATTATTAATATTGGAGTTTTAGCTCATGTTGATGCAGGA
AAAACTACCTTAACAGAAAGCTTATTATATAACAGTGGAGCGATTACAGAATTAGGAAGC
GTGGACAAAGGTACAACGAGGACGGATAATACGCTTTTAGAACGTCAGAGAGGAATTACA
ATTCAGACAGGAATAACCTCTTTTCAGTGGGAAAATACGAAGGTGAACATCATAGACACG
CCAGGACATATGGATTTCTTAGCAGAAGTATATCGTTCATTATCAGTTTTAGATGGGGCA
ATTCTACTGATTTCTGCAAAAGATGGCGTACAAGCACAAACTCGTATATTATTTCATGCA
CTTAGGAAAATGGGGATTCCCACAATCTTTTTTATCAATAAGATTGACCAAAATGGAATT
GATTTATCAACGGTTTATCAGGATATTAAAGAGAAACTTTCTGCCGAAATTGTAATCAAA
CAGAAGGTAGAACTGTATCCTAATATGTGTGTGACGAACTTTACCGAATCTGAACAATGG
GATATGGTAATAGAAGGAAATGATTACCTTTTGGAGAAATATACGTCTGGGAAATTATTG
GAAGCATTAGAACTCGAACAAGAGGAAAGCATAAGATTTCATAATTGTTCCCTGTTCCCT
GTTTATCACGGAAGTGCAAAAAACAATATAGGGATTGATAACCTTATAGAAGTGATTACG
AATAAATTTTATTCATCAACACATCGAGGTCAGTCTGAACTTTGCGGAAAAGTTTTCAAA
ATTGAGTATTCGGAAAAAAGACAGCGTCTTGCATATATACGTCTTTATAGTGGCGTACTG
CATTTGCGAGATCCGGTTAGAATATCGGAAAAGGAAAAAATAAAAATTACAGAAATGTAT
ACTTCAATAAATGGTGAATTATGTAAAATCGATAAGGCTTATTCCGGGGAAATTGTTATT
TTGCAGAATGAGTTTTTGAAGTTAAATAGTGTTCTTGGAGATACAAAGCTATTGCCACAG
AGAGAGAGAATTGAAAATCCCCTCCCTCTGCTGCAAACGACTGTTGAACCGAGCAAACCT
CAACAAAGGGAAATGTTACTTGATGCACTTTTAGAAATCTCCGACAGTGACCCGCTTCTG
CGATATTATGTGGATTCTGCGACACATGAAATCATACTTTCTTTCTTAGGGAAAGTACAA
ATGGAAGTGACTTGTGCTCTGCTGCAAGAAAAGTATCATGTGGAGATAGAAATAAAAGAG
CCTACAGTCATTTATATGGAAAGACCGTTAAAAAAAGCAGAGTATACCATTCACATCGAA
GTTCCACCGAATCCTTTCTGGGCTTCCATTGGTCTATCTGTAGCACCGCTTCCATTAGGG
AGCGGAGTACAGTATGAGAGCTCGGTTTCTCTTGGATACTTAAATCAATCGTTTCAAAAT
GCAGTTATGGAGGGGATACGCTATGGCTGTGAACAAGGATTGTATGGTTGGAATGTGACG
GACTGTAAAATCTGTTTTAAGTATGGCTTATACTATAGCCCTGTTAGTACCCCAGCAGAT
TTTCGGATGCTTGCTCCTATTGTATTGGAACAAGTCTTAAAAAAAGCTGGAACAGAATTG
TTAGAGCCATATCTTAGTTTTAAAATTTATGCGCCACAGGAATATCTTTCACGAGCATAC
AACGATGCTCCTAAATATTGTGCGAACATCGTAGACACTCAATTGAAAAATAATGAGGTC
ATTCTTAGTGGAGAAATCCCTGCTCGGTGTATTCAAAAATATCGTAGTGATTTAACTTTC
TTTACAAATGGACGTAGTGTTTGTTTAACAGAGTTAAAAGGGTACCATGTTACTACCGGT
GAACCTGTTTGCCAGCCCCGTCGTCCAAATAGTCGGATAGATAAAGTACGATATATGTTC
AATAAAATAACTTAG
>31635|POL_10_5|Neisseria_gonorrhoeae|0.016|Neisseria_gonorrhoeae:1-1935
ATGGAGGAAAATCACATGAAAATTATTAATATTGGAGTTTTAGCTCATGTTGATGCAGGA
AAAACTACCTTAACAGAAAGCTTATTATATAACAGTGGAGCGATTACAGAATTAGGAAGC
GTGGACAAAGGTACAACGAGGACGGATAATACGCTTTTAGAACGTCAGAGAGGAATTACA
ATTCAGACAGGAATAACCTCTTTTCAGTGGGAAAATACGAAGGTGAACATCATAGACACG
CCAGGACATATGGATTTCTTAGCAGAAGTATATCGTTCATTATCAGTTTTAGATGGGGCA
ATTCTACTGATTTCTGCAAAAGATGGCGTACAAGCACAAACTCGTATATTATTTCATGCA
CTTAGGAAAATGGGGATTCCCACAATCTTTTTTATCAATAAGATTGACCAAAATGGAATT
GATTTATCAACGGTTTATCAGGATATTAAAGAGAAACTTTCTGCCGAAATTGTAATCAAA
CAGAAGGTAGAACTGTATCCTAATATGTGTGTGACGAACTTTACCGAATCTGAACAATGG
GATATGGTAATAGAAGGAAATGATTACCTTTTGGAGAAATATACGTCTGGGAAATTATTG
GAAGCATTAGAACTCGAACAAGAGGAAAGCATAAGATTTCATAATTGTTCCCTGTTCCCT
GTTTATCACGGAAGTGCAAAAAACAATATAGGGATTGATAACCTTATAGAAGTGATTACG
AATAAATTTTATTCATCAACACATCGAGGTCAGTCTGAACTTTGCGGAAAAGTTTTCAAA
ATTGAGTATTCGGAAAAAAGACAGCGTCTTGCATATATACGTCTTTATAGTGGCGTACTG
CATTTGCGAGATCCGGTTAGAATATCGGAAAAGGAAAAAATAAAAATTACAGAAATGTAT
ACTTCAATAAATGGTGAATTATGTAAAATCGATAAGGCTTATTCCGGGGAAATTGTTATT
TTGCAGAATGAGTTTTTGAAGTTAAATAGTGTTCTTGGAGATACAAAGCTATTGCCACAG
AGAGAGAGAATTGAAAATCCCCTCCCTCTGCTGCAAACGACTGTTGAACCGAGCAAACCT
CAACAAAGGGAAATGTTACTTGATGCACTTTTAGAAATCTCCGACAGTGACCCGCTTCTG
CGATATTATGTGGATTCTGCGACACATGAAATCATACTTTCTTTCTTAGGGAAAGTACAA
ATGGAAGTGACTTGTGCTCTGCTGCAAGAAAAGTATCATGTGGAGATAGAAATAAAAGAG
CCTACAGTCATTTATATGGAAAGACCGTTAAAAAAAGCAGAGTATACCATTCACATCGAA
GTTCCACCGAATCCTTTCTGGGCTTCCATTGGTCTATCTGTAGCACCGCTTCCATTAGGG
AGCGGAGTACAGTATGAGAGCTCGGTTTCTCTTGGATACTTAAATCAATCGTTTCAAAAT
GCAGTTATGGAGGGGATACGCTATGGCTGTGAACAAGGATTGTATGGTTGGAATGTGACG
GACTGTAAAATCTGTTTTAAGTATGGCTTATACTATAGCCCTGTTAGTACCCCAGCAGAT
TTTCGGATGCTTGCTCCTATTGTATTGGAACAAGTCTTAAAAAAAGCTGGAACAGAATTG
TTAGAGCCATATCTTAGTTTTAAAATTTATGCGCCACAGGAATATCTTTCACGAGCATAC
AACGATGCTCCTAAATATTGTGCGAACATCGTAGACACTCAATTGAAAAATAATGAGGTC
ATTCTTAGTGGAGAAATCCCTGCTCGGTGTATTCAAAAATATCGTAGTGATTTAACTTTC
TTTACAAATGGACGTAGTGTTTGTTTAACAGAGTTAAAAGGGTACCATGTTACTACCGGT
GAACCTGTTTGCCAGCCCCGTCGTCCAAATAGTCGGATAGATAAAGTACGATATATGTTC
AATAAAATAACTTAG
>31638|POL_10_21|Neisseria_gonorrhoeae|6|Neisseria_gonorrhoeae:1-1935
ATGGAGGAAAATCACATGAAAATTATTAATATTGGAGTTTTAGCTCATGTTGATGCAGGA
AAAACTACCTTAACAGAAAGCTTATTATATAACAGTGGAGCGATTACAGAATTAGGAAGC
GTGGACAAAGGTACAACGAGGACGGATAATACGCTTTTAGAACGTCAGAGAGGAATTACA
ATTCAGACAGGAATAACCTCTTTTCAGTGGGAAAATACGAAGGTGAACATCATAGACACG
CCAGGACATATGGATTTCTTAGCAGAAGTATATCGTTCATTATCAGTTTTAGATGGGGCA
ATTCTACTGATTTCTGCAAAAGATGGCGTACAAGCACAAACTCGTATATTATTTCATGCA
CTTAGGAAAATGGGGATTCCCACAATCTTTTTTATCAATAAGATTGACCAAAATGGAATT
GATTTATCAACGGTTTATCAGGATATTAAAGAGAAACTTTCTGCCGAAATTGTAATCAAA
CAGAAGGTAGAACTGTATCCTAATATGTGTGTGACGAACTTTACCGAATCTGAACAATGG
GATATGGTAATAGAAGGAAATGATTACCTTTTGGAGAAATATACGTCTGGGAAATTATTG
GAAGCATTAGAACTCGAACAAGAGGAAAGCATAAGATTTCATAATTGTTCCCTGTTCCCT
GTTTATCACGGAAGTGCAAAAAACAATATAGGGATTGATAACCTTATAGAAGTGATTACG
AATAAATTTTATTCATCAACACATCGAGGTCAGTCTGAACTTTGCGGAAAAGTTTTCAAA
ATTGAGTATTCGGAAAAAAGACAGCGTCTTGCATATATACGTCTTTATAGTGGCGTACTG
CATTTGCGAGATCCGGTTAGAATATCGGAAAAGGAAAAAATAAAAATTACAGAAATGTAT
ACTTCAATAAATGGTGAATTATGTAAAATCGATAAGGCTTATTCCGGGGAAATTGTTATT
TTGCAGAATGAGTTTTTGAAGTTAAATAGTGTTCTTGGAGATACAAAGCTATTGCCACAG
AGAGAGAGAATTGAAAATCCCCTCCCTCTGCTGCAAACGACTGTTGAACCGAGCAAACCT
CAACAAAGGGAAATGTTACTTGATGCACTTTTAGAAATCTCCGACAGTGACCCGCTTCTG
CGATATTATGTGGATTCTGCGACACATGAAATCATACTTTCTTTCTTAGGGAAAGTACAA
ATGGAAGTGACTTGTGCTCTGCTGCAAGAAAAGTATCATGTGGAGATAGAAATAAAAGAG
CCTACAGTCATTTATATGGAAAGACCGTTAAAAAAAGCAGAGTATACCATTCACATCGAA
GTTCCACCGAATCCTTTCTGGGCTTCCATTGGTCTATCTGTAGCACCGCTTCCATTAGGG
AGCGGAGTACAGTATGAGAGCTCGGTTTCTCTTGGATACTTAAATCAATCGTTTCAAAAT
GCAGTTATGGAGGGGATACGCTATGGCTGTGAACAAGGATTGTATGGTTGGAATGTGACG
GACTGTAAAATCTGTTTTAAGTATGGCTTATACTATAGCCCTGTTAGTACCCCAGCAGAT
TTTCGGATGCTTGCTCCTATTGTATTGGAACAAGTCTTAAAAAAAGCTGGAACAGAATTG
TTAGAGCCATATCTTAGTTTTAAAATTTATGCGCCACAGGAATATCTTTCACGAGCATAC
AACGATGCTCCTAAATATTGTGCGAACATCGTAGACACTCAATTGAAAAATAATGAGGTC
ATTCTTAGTGGAGAAATCCCTGCTCGGTGTATTCAAAAATATCGTAGTGATTTAACTTTC
TTTACAAATGGACGTAGTGTTTGTTTAACAGAGTTAAAAGGGTACCATGTTACTACCGGT
GAACCTGTTTGCCAGCCCCGTCGTCCAAATAGTCGGATAGATAAAGTACGATATATGTTC
AATAAAATAACTTAG
>31639|POL_10_22|Neisseria_gonorrhoeae|16|Neisseria_gonorrhoeae:1-1935
ATGGAGGAAAATCACATGAAAATTATTAATATTGGAGTTTTAGCTCATGTTGATGCAGGA
AAAACTACCTTAACAGAAAGCTTATTATATAACAGTGGAGCGATTACAGAATTAGGAAGC
GTGGACAAAGGTACAACGAGGACGGATAATACGCTTTTAGAACGTCAGAGAGGAATTACA
ATTCAGACAGGAATAACCTCTTTTCAGTGGGAAAATACGAAGGTGAACATCATAGACACG
CCAGGACATATGGATTTCTTAGCAGAAGTATATCGTTCATTATCAGTTTTAGATGGGGCA
ATTCTACTGATTTCTGCAAAAGATGGCGTACAAGCACAAACTCGTATATTATTTCATGCA
CTTAGGAAAATGGGGATTCCCACAATCTTTTTTATCAATAAGATTGACCAAAATGGAATT
GATTTATCAACGGTTTATCAGGATATTAAAGAGAAACTTTCTGCCGAAATTGTAATCAAA
CAGAAGGTAGAACTGTATCCTAATATGTGTGTGACGAACTTTACCGAATCTGAACAATGG
GATATGGTAATAGAAGGAAATGATTACCTTTTGGAGAAATATACGTCTGGGAAATTATTG
GAAGCATTAGAACTCGAACAAGAGGAAAGCATAAGATTTCATAATTGTTCCCTGTTCCCT
GTTTATCACGGAAGTGCAAAAAACAATATAGGGATTGATAACCTTATAGAAGTGATTACG
AATAAATTTTATTCATCAACACATCGAGGTCAGTCTGAACTTTGCGGAAAAGTTTTCAAA
ATTGAGTATTCGGAAAAAAGACAGCGTCTTGCATATATACGTCTTTATAGTGGCGTACTG
CATTTGCGAGATCCGGTTAGAATATCGGAAAAGGAAAAAATAAAAATTACAGAAATGTAT
ACTTCAATAAATGGTGAATTATGTAAAATCGATAAGGCTTATTCCGGGGAAATTGTTATT
TTGCAGAATGAGTTTTTGAAGTTAAATAGTGTTCTTGGAGATACAAAGCTATTGCCACAG
AGAGAGAGAATTGAAAATCCCCTCCCTCTGCTGCAAACGACTGTTGAACCGAGCAAACCT
CAACAAAGGGAAATGTTACTTGATGCACTTTTAGAAATCTCCGACAGTGACCCGCTTCTG
CGATATTATGTGGATTCTGCGACACATGAAATCATACTTTCTTTCTTAGGGAAAGTACAA
ATGGAAGTGACTTGTGCTCTGCTGCAAGAAAAGTATCATGTGGAGATAGAAATAAAAGAG
CCTACAGTCATTTATATGGAAAGACCGTTAAAAAAAGCAGAGTATACCATTCACATCGAA
GTTCCACCGAATCCTTTCTGGGCTTCCATTGGTCTATCTGTAGCACCGCTTCCATTAGGG
AGCGGAGTACAGTATGAGAGCTCGGTTTCTCTTGGATACTTAAATCAATCGTTTCAAAAT
GCAGTTATGGAGGGGATACGCTATGGCTGTGAACAAGGATTGTATGGTTGGAATGTGACG
GACTGTAAAATCTGTTTTAAGTATGGCTTATACTATAGCCCTGTTAGTACCCCAGCAGAT
TTTCGGATGCTTGCTCCTATTGTATTGGAACAAGTCTTAAAAAAAGCTGGAACAGAATTG
TTAGAGCCATATCTTAGTTTTAAAATTTATGCGCCACAGGAATATCTTTCACGAGCATAC
AACGATGCTCCTAAATATTGTGCGAACATCGTAGACACTCAATTGAAAAATAATGAGGTC
ATTCTTAGTGGAGAAATCCCTGCTCGGTGTATTCAAAAATATCGTAGTGATTTAACTTTC
TTTACAAATGGACGTAGTGTTTGTTTAACAGAGTTAAAAGGGTACCATGTTACTACCGGT
GAACCTGTTTGCCAGCCCCGTCGTCCAAATAGTCGGATAGATAAAGTACGATATATGTTC
AATAAAATAACTTAG
>31650|POL_11_133|Neisseria_gonorrhoeae|64|Neisseria_gonorrhoeae:1-1935
ATGGAGGAAAATCACATGAAAATTATTAATATTGGAGTTTTAGCTCATGTTGATGCAGGA
AAAACTACCTTAACAGAAAGCTTATTATATAACAGTGGAGCGATTACAGAATTAGGAAGC
GTGGACAAAGGTACAACGAGGACGGATAATACGCTTTTAGAACGTCAGAGAGGAATTACA
ATTCAGACAGGAATAACCTCTTTTCAGTGGGAAAATACGAAGGTGAACATCATAGACACG
CCAGGACATATGGATTTCTTAGCAGAAGTATATCGTTCATTATCAGTTTTAGATGGGGCA
ATTCTACTGATTTCTGCAAAAGATGGCGTACAAGCACAAACTCGTATATTATTTCATGCA
CTTAGGAAAATGGGGATTCCCACAATCTTTTTTATCAATAAGATTGACCAAAATGGAATT
GATTTATCAACGGTTTATCAGGATATTAAAGAGAAACTTTCTGCCGAAATTGTAATCAAA
CAGAAGGTAGAACTGTATCCTAATATGTGTGTGACGAACTTTACCGAATCTGAACAATGG
GATATGGTAATAGAAGGAAATGATTACCTTTTGGAGAAATATACGTCTGGGAAATTATTG
GAAGCATTAGAACTCGAACAAGAGGAAAGCATAAGATTTCATAATTGTTCCCTGTTCCCT
GTTTATCACGGAAGTGCAAAAAACAATATAGGGATTGATAACCTTATAGAAGTGATTACG
AATAAATTTTATTCATCAACACATCGAGGTCAGTCTGAACTTTGCGGAAAAGTTTTCAAA
ATTGAGTATTCGGAAAAAAGACAGCGTCTTGCATATATACGTCTTTATAGTGGCGTACTG
CATTTGCGAGATCCGGTTAGAATATCGGAAAAGGAAAAAATAAAAATTACAGAAATGTAT
ACTTCAATAAATGGTGAATTATGTAAAATCGATAAGGCTTATTCCGGGGAAATTGTTATT
TTGCAGAATGAGTTTTTGAAGTTAAATAGTGTTCTTGGAGATACAAAGCTATTGCCACAG
AGAGAGAGAATTGAAAATCCCCTCCCTCTGCTGCAAACGACTGTTGAACCGAGCAAACCT
CAACAAAGGGAAATGTTACTTGATGCACTTTTAGAAATCTCCGACAGTGACCCGCTTCTG
CGATATTATGTGGATTCTGCGACACATGAAATCATACTTTCTTTCTTAGGGAAAGTACAA
ATGGAAGTGACTTGTGCTCTGCTGCAAGAAAAGTATCATGTGGAGATAGAAATAAAAGAG
CCTACAGTCATTTATATGGAAAGACCGTTAAAAAAAGCAGAGTATACCATTCACATCGAA
GTTCCACCGAATCCTTTCTGGGCTTCCATTGGTCTATCTGTAGCACCGCTTCCATTAGGG
AGCGGAGTACAGTATGAGAGCTCGGTTTCTCTTGGATACTTAAATCAATCGTTTCAAAAT
GCAGTTATGGAGGGGATACGCTATGGCTGTGAACAAGGATTGTATGGTTGGAATGTGACG
GACTGTAAAATCTGTTTTAAGTATGGCTTATACTATAGCCCTGTTAGTACCCCAGCAGAT
TTTCGGATGCTTGCTCCTATTGTATTGGAACAAGTCTTAAAAAAAGCTGGAACAGAATTG
TTAGAGCCATATCTTAGTTTTAAAATTTATGCGCCACAGGAATATCTTTCACGAGCATAC
AACGATGCTCCTAAATATTGTGCGAACATCGTAGACACTCAATTGAAAAATAATGAGGTC
ATTCTTAGTGGAGAAATCCCTGCTCGGTGTATTCAAAAATATCGTAGTGATTTAACTTTC
TTTACAAATGGACGTAGTGTTTGTTTAACAGAGTTAAAAGGGTACCATGTTACTACCGGT
GAACCTGTTTGCCAGCCCCGTCGTCCAAATAGTCGGATAGATAAAGTACGATATATGTTC
AATAAAATAACTTAG
>31657|POL_12_159|Neisseria_gonorrhoeae|0.5|Neisseria_gonorrhoeae:1-1723
ATGGAGGAAAATCACATGAAAATTATTAATATTGGAGTTTTAGCTCATGTTGATGCAGGA
AAAACTACCTTAACAGAAAGCTTATTATATAACAGTGGAGCGATTACAGAATTAGGAAGC
GTGGACAAAGGTACAACGAGGACGGATAATACGCTTTTAGAACGTCAGAGAGGAATTACA
ATTCAGACAGGAATAACCTCTTTTCAGTGGGAAAATACGAAGGTGAACATCATAGACACG
CCAGGACATATGGATTTCTTAGCAGAAGTATATCGTTCATTATCAGTTTTAGATGGGGCA
ATTCTACTGATTTCTGCAAAAGATGGCGTACAAGCACAAACTCGTATATTATTTCATGCA
CTTAGGAAAATGGGGATTCCCACAATCTTTTTTATCAATAAGATTGACCAAAATGGAATT
GATTTATCAACGGTTTATCAGGATATTAAAGAGAAACTTTCTGCCGAAATTGTAATCAAA
CAGAAGGTAGAACTGTATCCTAATATGTGTGTGACGAACTTTACCGAATCTGAACAATGG
GATATGGTAATAGAAGGAAATGATTACCTTTTGGAGAAATATACGTCTGGGAAATTATTG
GAAGCATTAGAACTCGAACAAGAGGAAAGCATAAGATTTCATAATTGTTCCCTGTTCCCT
GTTTATCACGGAAGTGCAAAAAACAATATAGGGATTGATAACCTTATAGAAGTGATTACG
AATAAATTTTATTCATCAACACATCGAGGTCAGTCTGAACTTTGCGGAAAAGTTTTCAAA
ATTGAGTATTCGGAAAAAAGACAGCGTCTTGCATATATACGTCTTTATAGTGGCGTACTG
CATTTGCGAGATCCGGTTAGAATATCGGAAAAGGAAAAAATAAAAATTACAGAAATGTAT
ACTTCAATAAATGGTGAATTATGTAAAATCGATAAGGCTTATTCCGGGGAAATTGTTATT
TTGCAGAATGAGTTTTTGAAGTTAAATAGTGTTCTTGGAGATACAAAGCTATTGCCACAG
AGAGAGA--ATTGAAAATCCCCTCCCTCTGCTGCAAACGACTGTTGAACCGAGCAAACCT
CAACAAAGGGAAATGTTACTTGATGCACTTTTAGAAATCTCCGACAGTGACCCGCTTCTG
CGATATTATGTGGATTCTGCGACACATGAAATCATACTTTCTTTCTTAGGGAAAGTACAA
ATGGAAGTGACTTGTGCTCTGCTGCAAGAAAAGTATCATGTGGAGATAGAAATAAAAGAG
CCTACAGTCATTTATATGGAAAGACCGTTAAAAAAAGCAGAGTATACCATTCACATCGAA
GTTCCACCGAATCCTTTCTGGGCTTCCATTGGTCTATCTGTAGCACCGCTTCCATTAGGG
AGCGGAGTACAGTATGAGAGCTCGGTTTCTCTTGGATACTTAAATCAATCGTTTCAAAAT
GCAGTTATGGAGGGGATACGCTATGGCTGTGAACAAGGATTGTATGGTTGGAATGTGACG
GACTGTAAAATCTGTTTTAAGTATGGCTTATACTATAGCCCTGTTAGTACCCCAGCAGAT
TTTCGGATGCTTGCTCCTATTGTATTGGAACAAGTCTTAAAAAAAGCTGGAACAGAATTG
TTAGAGCCATATCTTAGTTTTAAAATTTATGCGCCACAGGAATATCTTTCACGAGCATAC
AACGATGCTCCTAAATATTGTGCGAACATCGTAGACACTCAATTG---------------
------------------------------------------------------------
------------------------------------------------------------
------------------------------------------------------------
---------------
>31670|989000050|Neisseria_gonorrhoeae|24|Neisseria_gonorrhoeae:1-1935
ATGGAGGAAAATCACATGAAAATTATTAATATTGGAGTTTTAGCTCATGTTGATGCAGGA
AAAACTACCTTAACAGAAAGCTTATTATATAACAGTGGAGCGATTACAGAATTAGGAAGC
GTGGACAAAGGTACAACGAGGACGGATAATACGCTTTTAGAACGTCAGAGAGGAATTACA
ATTCAGACAGGAATAACCTCTTTTCAGTGGGAAAATACGAAGGTGAACATCATAGACACG
CCAGGACATATGGATTTCTTAGCAGAAGTATATCGTTCATTATCAGTTTTAGATGGGGCA
ATTCTACTGATTTCTGCAAAAGATGGCGTACAAGCACAAACTCGTATATTATTTCATGCA
CTTAGGAAAATGGGGATTCCCACAATCTTTTTTATCAATAAGATTGACCAAAATGGAATT
GATTTATCAACGGTTTATCAGGATATTAAAGAGAAACTTTCTGCCGAAATTGTAATCAAA
CAGAAGGTAGAACTGTATCCTAATATGTGTGTGACGAACTTTACCGAATCTGAACAATGG
GATATGGTAATAGAAGGAAATGATTACCTTTTGGAGAAATATACGTCTGGGAAATTATTG
GAAGCATTAGAACTCGAACAAGAGGAAAGCATAAGATTTCATAATTGTTCCCTGTTCCCT
GTTTATCACGGAAGTGCAAAAAACAATATAGGGATTGATAACCTTATAGAAGTGATTACG
AATAAATTTTATTCATCAACACATCGAGGTCAGTCTGAACTTTGCGGAAAAGTTTTCAAA
ATTGAGTATTCGGAAAAAAGACAGCGTCTTGCATATATACGTCTTTATAGTGGCGTACTG
CATTTGCGAGATCCGGTTAGAATATCGGAAAAGGAAAAAATAAAAATTACAGAAATGTAT
ACTTCAATAAATGGTGAATTATGTAAAATCGATAAGGCTTATTCCGGGGAAATTGTTATT
TTGCAGAATGAGTTTTTGAAGTTAAATAGTGTTCTTGGAGATACAAAGCTATTGCCACAG
AGAGAGAGAATTGAAAATCCCCTCCCTCTGCTGCAAACGACTGTTGAACCGAGCAAACCT
CAACAAAGGGAAATGTTACTTGATGCACTTTTAGAAATCTCCGACAGTGACCCGCTTCTG
CGATATTATGTGGATTCTGCGACACATGAAATCATACTTTCTTTCTTAGGGAAAGTACAA
ATGGAAGTGACTTGTGCTCTGCTGCAAGAAAAGTATCATGTGGAGATAGAAATAAAAGAG
CCTACAGTCATTTATATGGAAAGACCGTTAAAAAAAGCAGAGTATACCATTCACATCGAA
GTTCCACCGAATCCTTTCTGGGCTTCCATTGGTCTATCTGTAGCACCGCTTCCATTAGGG
AGCGGAGTACAGTATGAGAGCTCGGTTTCTCTTGGATACTTAAATCAATCGTTTCAAAAT
GCAGTTATGGAGGGGATACGCTATGGCTGTGAACAAGGATTGTATGGTTGGAATGTGACG
GACTGTAAAATCTGTTTTAAGTATGGCTTATACTATAGCCCTGTTAGTACCCCAGCAGAT
TTTCGGATGCTTGCTCCTATTGTATTGGAACAAGTCTTAAAAAAAGCTGGAACAGAATTG
TTAGAGCCATATCTTAGTTTTAAAATTTATGCGCCACAGGAATATCTTTCACGAGCATAC
AACGATGCTCCTAAATATTGTGCGAACATCGTAGACACTCAATTGAAAAATAATGAGGTC
ATTCTTAGTGGAGAAATCCCTGCTCGGTGTATTCAAAAATATCGTAGTGATTTAACTTTC
TTTACAAATGGACGTAGTGTTTGTTTAACAGAGTTAAAAGGGTACCATGTTACTACCGGT
GAACCTGTTTGCCAGCCCCGTCGTCCAAATAGTCGGATAGATAAAGTACGATATATGTTC
AATAAAATAACTTAG
>31672|989000294|Neisseria_gonorrhoeae|12|Neisseria_gonorrhoeae:1-1935
ATGGAGGAAAATCACATGAAAATTATTAATATTGGAGTTTTAGCTCATGTTGATGCAGGA
AAAACTACCTTAACAGAAAGCTTATTATATAACAGTGGAGCGATTACAGAATTAGGAAGC
GTGGACAAAGGTACAACGAGGACGGATAATACGCTTTTAGAACGTCAGAGAGGAATTACA
ATTCAGACAGGAATAACCTCTTTTCAGTGGGAAAATACGAAGGTGAACATCATAGACACG
CCAGGACATATGGATTTCTTAGCAGAAGTATATCGTTCATTATCAGTTTTAGATGGGGCA
ATTCTACTGATTTCTGCAAAAGATGGCGTACAAGCACAAACTCGTATATTATTTCATGCA
CTTAGGAAAATGGGGATTCCCACAATCTTTTTTATCAATAAGATTGACCAAAATGGAATT
GATTTATCAACGGTTTATCAGGATATTAAAGAGAAACTTTCTGCCGAAATTGTAATCAAA
CAGAAGGTAGAACTGTATCCTAATATGTGTGTGACGAACTTTACCGAATCTGAACAATGG
GATATGGTAATAGAAGGAAATGATTACCTTTTGGAGAAATATACGTCTGGGAAATTATTG
GAAGCATTAGAACTCGAACAAGAGGAAAGCATAAGATTTCATAATTGTTCCCTGTTCCCT
GTTTATCACGGAAGTGCAAAAAACAATATAGGGATTGATAACCTTATAGAAGTGATTACG
AATAAATTTTATTCATCAACACATCGAGGTCAGTCTGAACTTTGCGGAAAAGTTTTCAAA
ATTGAGTATTCGGAAAAAAGACAGCGTCTTGCATATATACGTCTTTATAGTGGCGTACTG
CATTTGCGAGATCCGGTTAGAATATCGGAAAAGGAAAAAATAAAAATTACAGAAATGTAT
ACTTCAATAAATGGTGAATTATGTAAAATCGATAAGGCTTATTCCGGGGAAATTGTTATT
TTGCAGAATGAGTTTTTGAAGTTAAATAGTGTTCTTGGAGATACAAAGCTATTGCCACAG
AGAGAGAGAATTGAAAATCCCCTCCCTCTGCTGCAAACGACTGTTGAACCGAGCAAACCT
CAACAAAGGGAAATGTTACTTGATGCACTTTTAGAAATCTCCGACAGTGACCCGCTTCTG
CGATATTATGTGGATTCTGCGACACATGAAATCATACTTTCTTTCTTAGGGAAAGTACAA
ATGGAAGTGACTTGTGCTCTGCTGCAAGAAAAGTATCATGTGGAGATAGAAATAAAAGAG
CCTACAGTCATTTATATGGAAAGACCGTTAAAAAAAGCAGAGTATACCATTCACATCGAA
GTTCCACCGAATCCTTTCTGGGCTTCCATTGGTCTATCTGTAGCACCGCTTCCATTAGGG
AGCGGAGTACAGTATGAGAGCTCGGTTTCTCTTGGATACTTAAATCAATCGTTTCAAAAT
GCAGTTATGGAGGGGATACGCTATGGCTGTGAACAAGGATTGTATGGTTGGAATGTGACG
GACTGTAAAATCTGTTTTAAGTATGGCTTATACTATAGCCCTGTTAGTACCCCAGCAGAT
TTTCGGATGCTTGCTCCTATTGTATTGGAACAAGTCTTAAAAAAAGCTGGAACAGAATTG
TTAGAGCCATATCTTAGTTTTAAAATTTATGCGCCACAGGAATATCTTTCACGAGCATAC
AACGATGCTCCTAAATATTGTGCGAACATCGTAGACACTCAATTGAAAAATAATGAGGTC
ATTCTTAGTGGAGAAATCCCTGCTCGGTGTATTCAAAAATATCGTAGTGATTTAACTTTC
TTTACAAATGGACGTAGTGTTTGTTTAACAGAGTTAAAAGGGTACCATGTTACTACCGGT
GAACCTGTTTGCCAGCCCCGTCGTCCAAATAGTCGGATAGATAAAGTACGATATATGTTC
AATAAAATAACTTAG
>31675|989000060|Neisseria_gonorrhoeae|32|Neisseria_gonorrhoeae:1-1935
ATGGAGGAAAATCACATGAAAATTATTAATATTGGAGTTTTAGCTCATGTTGATGCAGGA
AAAACTACCTTAACAGAAAGCTTATTATATAACAGTGGAGCGATTACAGAATTAGGAAGC
GTGGACAAAGGTACAACGAGGACGGATAATACGCTTTTAGAACGTCAGAGAGGAATTACA
ATTCAGACAGGAATAACCTCTTTTCAGTGGGAAAATACGAAGGTGAACATCATAGACACG
CCAGGACATATGGATTTCTTAGCAGAAGTATATCGTTCATTATCAGTTTTAGATGGGGCA
ATTCTACTGATTTCTGCAAAAGATGGCGTACAAGCACAAACTCGTATATTATTTCATGCA
CTTAGGAAAATGGGGATTCCCACAATCTTTTTTATCAATAAGATTGACCAAAATGGAATT
GATTTATCAACGGTTTATCAGGATATTAAAGAGAAACTTTCTGCCGAAATTGTAATCAAA
CAGAAGGTAGAACTGTATCCTAATATGTGTGTGACGAACTTTACCGAATCTGAACAATGG
GATATGGTAATAGAAGGAAATGATTACCTTTTGGAGAAATATACGTCTGGGAAATTATTG
GAAGCATTAGAACTCGAACAAGAGGAAAGCATAAGATTTCATAATTGTTCCCTGTTCCCT
GTTTATCACGGAAGTGCAAAAAACAATATAGGGATTGATAACCTTATAGAAGTGATTACG
AATAAATTTTATTCATCAACACATCGAGGTCAGTCTGAACTTTGCGGAAAAGTTTTCAAA
ATTGAGTATTCGGAAAAAAGACAGCGTCTTGCATATATACGTCTTTATAGTGGCGTACTG
CATTTGCGAGATCCGGTTAGAATATCGGAAAAGGAAAAAATAAAAATTACAGAAATGTAT
ACTTCAATAAATGGTGAATTATGTAAAATCGATAAGGCTTATTCCGGGGAAATTGTTATT
TTGCAGAATGAGTTTTTGAAGTTAAATAGTGTTCTTGGAGATACAAAGCTATTGCCACAG
AGAGAGAGAATTGAAAATCCCCTCCCTCTGCTGCAAACGACTGTTGAACCGAGCAAACCT
CAACAAAGGGAAATGTTACTTGATGCACTTTTAGAAATCTCCGACAGTGACCCGCTTCTG
CGATATTATGTGGATTCTGCGACACATGAAATCATACTTTCTTTCTTAGGGAAAGTACAA
ATGGAAGTGACTTGTGCTCTGCTGCAAGAAAAGTATCATGTGGAGATAGAAATAAAAGAG
CCTACAGTCATTTATATGGAAAGACCGTTAAAAAAAGCAGAGTATACCATTCACATCGAA
GTTCCACCGAATCCTTTCTGGGCTTCCATTGGTCTATCTGTAGCACCGCTTCCATTAGGG
AGCGGAGTACAGTATGAGAGCTCGGTTTCTCTTGGATACTTAAATCAATCGTTTCAAAAT
GCAGTTATGGAGGGGATACGCTATGGCTGTGAACAAGGATTGTATGGTTGGAATGTGACG
GACTGTAAAATCTGTTTTAAGTATGGCTTATACTATAGCCCTGTTAGTACCCCAGCAGAT
TTTCGGATGCTTGCTCCTATTGTATTGGAACAAGTCTTAAAAAAAGCTGGAACAGAATTG
TTAGAGCCATATCTTAGTTTTAAAATTTATGCGCCACAGGAATATCTTTCACGAGCATAC
AACGATGCTCCTAAATATTGTGCGAACATCGTAGACACTCAATTGAAAAATAATGAGGTC
ATTCTTAGTGGAGAAATCCCTGCTCGGTGTATTCAAAAATATCGTAGTGATTTAACTTTC
TTTACAAATGGACGTAGTGTTTGTTTAACAGAGTTAAAAGGGTACCATGTTACTACCGGT
GAACCTGTTTGCCAGCCCCGTCGTCCAAATAGTCGGATAGATAAAGTACGATATATGTTC
AATAAAATAACTTAG
>31679|989000142|Neisseria_gonorrhoeae||Neisseria_gonorrhoeae:1-1935
ATGGAGGAAAATCACATGAAAATTATTAATATTGGAGTTTTAGCTCATGTTGATGCAGGA
AAAACTACCTTAACAGAAAGCTTATTATATAACAGTGGAGCGATTACAGAATTAGGAAGC
GTGGACAAAGGTACAACGAGGACGGATAATACGCTTTTAGAACGTCAGAGAGGAATTACA
ATTCAGACAGGAATAACCTCTTTTCAGTGGGAAAATACGAAGGTGAACATCATAGACACG
CCAGGACATATGGATTTCTTAGCAGAAGTATATCGTTCATTATCAGTTTTAGATGGGGCA
ATTCTACTGATTTCTGCAAAAGATGGCGTACAAGCACAAACTCGTATATTATTTCATGCA
CTTAGGAAAATGGGGATTCCCACAATCTTTTTTATCAATAAGATTGACCAAAATGGAATT
GATTTATCAACGGTTTATCAGGATATTAAAGAGAAACTTTCTGCCGAAATTGTAATCAAA
CAGAAGGTAGAACTGTATCCTAATATGTGTGTGACGAACTTTACCGAATCTGAACAATGG
GATATGGTAATAGAAGGAAATGATTACCTTTTGGAGAAATATACGTCTGGGAAATTATTG
GAAGCATTAGAACTCGAACAAGAGGAAAGCATAAGATTTCATAATTGTTCCCTGTTCCCT
GTTTATCACGGAAGTGCAAAAAACAATATAGGGATTGATAACCTTATAGAAGTGATTACG
AATAAATTTTATTCATCAACACATCGAGGTCAGTCTGAACTTTGCGGAAAAGTTTTCAAA
ATTGAGTATTCGGAAAAAAGACAGCGTCTTGCATATATACGTCTTTATAGTGGCGTACTG
CATTTGCGAGATCCGGTTAGAATATCGGAAAAGGAAAAAATAAAAATTACAGAAATGTAT
ACTTCAATAAATGGTGAATTATGTAAAATCGATAAGGCTTATTCCGGGGAAATTGTTATT
TTGCAGAATGAGTTTTTGAAGTTAAATAGTGTTCTTGGAGATACAAAGCTATTGCCACAG
AGAGAGAGAATTGAAAATCCCCTCCCTCTGCTGCAAACGACTGTTGAACCGAGCAAACCT
CAACAAAGGGAAATGTTACTTGATGCACTTTTAGAAATCTCCGACAGTGACCCGCTTCTG
CGATATTATGTGGATTCTGCGACACATGAAATCATACTTTCTTTCTTAGGGAAAGTACAA
ATGGAAGTGACTTGTGCTCTGCTGCAAGAAAAGTATCATGTGGAGATAGAAATAAAAGAG
CCTACAGTCATTTATATGGAAAGACCGTTAAAAAAAGCAGAGTATACCATTCACATCGAA
GTTCCACCGAATCCTTTCTGGGCTTCCATTGGTCTATCTGTAGCACCGCTTCCATTAGGG
AGCGGAGTACAGTATGAGAGCTCGGTTTCTCTTGGATACTTAAATCAATCGTTTCAAAAT
GCAGTTATGGAGGGGATACGCTATGGCTGTGAACAAGGATTGTATGGTTGGAATGTGACG
GACTGTAAAATCTGTTTTAAGTATGGCTTATACTATAGCCCTGTTAGTACCCCAGCAGAT
TTTCGGATGCTTGCTCCTATTGTATTGGAACAAGTCTTAAAAAAAGCTGGAACAGAATTG
TTAGAGCCATATCTTAGTTTTAAAATTTATGCGCCACAGGAATATCTTTCACGAGCATAC
AACGATGCTCCTAAATATTGTGCGAACATCGTAGACACTCAATTGAAAAATAATGAGGTC
ATTCTTAGTGGAGAAATCCCTGCTCGGTGTATTCAAAAATATCGTAGTGATTTAACTTTC
TTTACAAATGGACGTAGTGTTTGTTTAACAGAGTTAAAAGGGTACCATGTTACTACCGGT
GAACCTGTTTGCCAGCCCCGTCGTCCAAATAGTCGGATAGATAAAGTACGATATATGTTC
AATAAAATAACTTAG
>31680|989000176|Neisseria_gonorrhoeae|16|Neisseria_gonorrhoeae:1-1935
ATGGAGGAAAATCACATGAAAATTATTAATATTGGAGTTTTAGCTCATGTTGATGCAGGA
AAAACTACCTTAACAGAAAGCTTATTATATAACAGTGGAGCGATTACAGAATTAGGAAGC
GTGGACAAAGGTACAACGAGGACGGATAATACGCTTTTAGAACGTCAGAGAGGAATTACA
ATTCAGACAGGAATAACCTCTTTTCAGTGGGAAAATACGAAGGTGAACATCATAGACACG
CCAGGACATATGGATTTCTTAGCAGAAGTATATCGTTCATTATCAGTTTTAGATGGGGCA
ATTCTACTGATTTCTGCAAAAGATGGCGTACAAGCACAAACTCGTATATTATTTCATGCA
CTTAGGAAAATGGGGATTCCCACAATCTTTTTTATCAATAAGATTGACCAAAATGGAATT
GATTTATCAACGGTTTATCAGGATATTAAAGAGAAACTTTCTGCCGAAATTGTAATCAAA
CAGAAGGTAGAACTGTATCCTAATATGTGTGTGACGAACTTTACCGAATCTGAACAATGG
GATATGGTAATAGAAGGAAATGATTACCTTTTGGAGAAATATACGTCTGGGAAATTATTG
GAAGCATTAGAACTCGAACAAGAGGAAAGCATAAGATTTCATAATTGTTCCCTGTTCCCT
GTTTATCACGGAAGTGCAAAAAACAATATAGGGATTGATAACCTTATAGAAGTGATTACG
AATAAATTTTATTCATCAACACATCGAGGTCAGTCTGAACTTTGCGGAAAAGTTTTCAAA
ATTGAGTATTCGGAAAAAAGACAGCGTCTTGCATATATACGTCTTTATAGTGGCGTACTG
CATTTGCGAGATCCGGTTAGAATATCGGAAAAGGAAAAAATAAAAATTACAGAAATGTAT
ACTTCAATAAATGGTGAATTATGTAAAATCGATAAGGCTTATTCCGGGGAAATTGTTATT
TTGCAGAATGAGTTTTTGAAGTTAAATAGTGTTCTTGGAGATACAAAGCTATTGCCACAG
AGAGAGAGAATTGAAAATCCCCTCCCTCTGCTGCAAACGACTGTTGAACCGAGCAAACCT
CAACAAAGGGAAATGTTACTTGATGCACTTTTAGAAATCTCCGACAGTGACCCGCTTCTG
CGATATTATGTGGATTCTGCGACACATGAAATCATACTTTCTTTCTTAGGGAAAGTACAA
ATGGAAGTGACTTGTGCTCTGCTGCAAGAAAAGTATCATGTGGAGATAGAAATAAAAGAG
CCTACAGTCATTTATATGGAAAGACCGTTAAAAAAAGCAGAGTATACCATTCACATCGAA
GTTCCACCGAATCCTTTCTGGGCTTCCATTGGTCTATCTGTAGCACCGCTTCCATTAGGG
AGCGGAGTACAGTATGAGAGCTCGGTTTCTCTTGGATACTTAAATCAATCGTTTCAAAAT
GCAGTTATGGAGGGGATACGCTATGGCTGTGAACAAGGATTGTATGGTTGGAATGTGACG
GACTGTAAAATCTGTTTTAAGTATGGCTTATACTATAGCCCTGTTAGTACCCCAGCAGAT
TTTCGGATGCTTGCTCCTATTGTATTGGAACAAGTCTTAAAAAAAGCTGGAACAGAATTG
TTAGAGCCATATCTTAGTTTTAAAATTTATGCGCCACAGGAATATCTTTCACGAGCATAC
AACGATGCTCCTAAATATTGTGCGAACATCGTAGACACTCAATTGAAAAATAATGAGGTC
ATTCTTAGTGGAGAAATCCCTGCTCGGTGTATTCAAAAATATCGTAGTGATTTAACTTTC
TTTACAAATGGACGTAGTGTTTGTTTAACAGAGTTAAAAGGGTACCATGTTACTACCGGT
GAACCTGTTTGCCAGCCCCGTCGTCCAAATAGTCGGATAGATAAAGTACGATATATGTTC
AATAAAATAACTTAG
>31684|999000023|Neisseria_gonorrhoeae||Neisseria_gonorrhoeae:1-1935
ATGGAGGAAAATCACATGAAAATTATTAATATTGGAGTTTTAGCTCATGTTGATGCAGGA
AAAACTACCTTAACAGAAAGCTTATTATATAACAGTGGAGCGATTACAGAATTAGGAAGC
GTGGACAAAGGTACAACGAGGACGGATAATACGCTTTTAGAACGTCAGAGAGGAATTACA
ATTCAGACAGGAATAACCTCTTTTCAGTGGGAAAATACGAAGGTGAACATCATAGACACG
CCAGGACATATGGATTTCTTAGCAGAAGTATATCGTTCATTATCAGTTTTAGATGGGGCA
ATTCTACTGATTTCTGCAAAAGATGGCGTACAAGCACAAACTCGTATATTATTTCATGCA
CTTAGGAAAATGGGGATTCCCACAATCTTTTTTATCAATAAGATTGACCAAAATGGAATT
GATTTATCAACGGTTTATCAGGATATTAAAGAGAAACTTTCTGCCGAAATTGTAATCAAA
CAGAAGGTAGAACTGTATCCTAATATGTGTGTGACGAACTTTACCGAATCTGAACAATGG
GATATGGTAATAGAAGGAAATGATTACCTTTTGGAGAAATATACGTCTGGGAAATTATTG
GAAGCATTAGAACTCGAACAAGAGGAAAGCATAAGATTTCATAATTGTTCCCTGTTCCCT
GTTTATCACGGAAGTGCAAAAAACAATATAGGGATTGATAACCTTATAGAAGTGATTACG
AATAAATTTTATTCATCAACACATCGAGGTCAGTCTGAACTTTGCGGAAAAGTTTTCAAA
ATTGAGTATTCGGAAAAAAGACAGCGTCTTGCATATATACGTCTTTATAGTGGCGTACTG
CATTTGCGAGATCCGGTTAGAATATCGGAAAAGGAAAAAATAAAAATTACAGAAATGTAT
ACTTCAATAAATGGTGAATTATGTAAAATCGATAAGGCTTATTCCGGGGAAATTGTTATT
TTGCAGAATGAGTTTTTGAAGTTAAATAGTGTTCTTGGAGATACAAAGCTATTGCCACAG
AGAGAGAGAATTGAAAATCCCCTCCCTCTGCTGCAAACGACTGTTGAACCGAGCAAACCT
CAACAAAGGGAAATGTTACTTGATGCACTTTTAGAAATCTCCGACAGTGACCCGCTTCTG
CGATATTATGTGGATTCTGCGACACATGAAATCATACTTTCTTTCTTAGGGAAAGTACAA
ATGGAAGTGACTTGTGCTCTGCTGCAAGAAAAGTATCATGTGGAGATAGAAATAAAAGAG
CCTACAGTCATTTATATGGAAAGACCGTTAAAAAAAGCAGAGTATACCATTCACATCGAA
GTTCCACCGAATCCTTTCTGGGCTTCCATTGGTCTATCTGTAGCACCGCTTCCATTAGGG
AGCGGAGTACAGTATGAGAGCTCGGTTTCTCTTGGATACTTAAATCAATCGTTTCAAAAT
GCAGTTATGGAGGGGATACGCTATGGCTGTGAACAAGGATTGTATGGTTGGAATGTGACG
GACTGTAAAATCTGTTTTAAGTATGGCTTATACTATAGCCCTGTTAGTACCCCAGCAGAT
TTTCGGATGCTTGCTCCTATTGTATTGGAACAAGTCTTAAAAAAAGCTGGAACAGAATTG
TTAGAGCCATATCTTAGTTTTAAAATTTATGCGCCACAGGAATATCTTTCACGAGCATAC
AACGATGCTCCTAAATATTGTGCGAACATCGTAGACACTCAATTGAAAAATAATGAGGTC
ATTCTTAGTGGAGAAATCCCTGCTCGGTGTATTCAAAAATATCGTAGTGATTTAACTTTC
TTTACAAATGGACGTAGTGTTTGTTTAACAGAGTTAAAAGGGTACCATGTTACTACCGGT
GAACCTGTTTGCCAGCCCCGTCGTCCAAATAGTCGGATAGATAAAGTACGATATATGTTC
AATAAAATAACTTAG
>31690|999000116|Neisseria_gonorrhoeae|12|Neisseria_gonorrhoeae:1-1935
ATGGAGGAAAATCACATGAAAATTATTAATATTGGAGTTTTAGCTCATGTTGATGCAGGA
AAAACTACCTTAACAGAAAGCTTATTATATAACAGTGGAGCGATTACAGAATTAGGAAGC
GTGGACAAAGGTACAACGAGGACGGATAATACGCTTTTAGAACGTCAGAGAGGAATTACA
ATTCAGACAGGAATAACCTCTTTTCAGTGGGAAAATACGAAGGTGAACATCATAGACACG
CCAGGACATATGGATTTCTTAGCAGAAGTATATCGTTCATTATCAGTTTTAGATGGGGCA
ATTCTACTGATTTCTGCAAAAGATGGCGTACAAGCACAAACTCGTATATTATTTCATGCA
CTTAGGAAAATGGGGATTCCCACAATCTTTTTTATCAATAAGATTGACCAAAATGGAATT
GATTTATCAACGGTTTATCAGGATATTAAAGAGAAACTTTCTGCCGAAATTGTAATCAAA
CAGAAGGTAGAACTGTATCCTAATATGTGTGTGACGAACTTTACCGAATCTGAACAATGG
GATATGGTAATAGAAGGAAATGATTACCTTTTGGAGAAATATACGTCTGGGAAATTATTG
GAAGCATTAGAACTCGAACAAGAGGAAAGCATAAGATTTCATAATTGTTCCCTGTTCCCT
GTTTATCACGGAAGTGCAAAAAACAATATAGGGATTGATAACCTTATAGAAGTGATTACG
AATAAATTTTATTCATCAACACATCGAGGTCAGTCTGAACTTTGCGGAAAAGTTTTCAAA
ATTGAGTATTCGGAAAAAAGACAGCGTCTTGCATATATACGTCTTTATAGTGGCGTACTG
CATTTGCGAGATCCGGTTAGAATATCGGAAAAGGAAAAAATAAAAATTACAGAAATGTAT
ACTTCAATAAATGGTGAATTATGTAAAATCGATAAGGCTTATTCCGGGGAAATTGTTATT
TTGCAGAATGAGTTTTTGAAGTTAAATAGTGTTCTTGGAGATACAAAGCTATTGCCACAG
AGAGAGAGAATTGAAAATCCCCTCCCTCTGCTGCAAACGACTGTTGAACCGAGCAAACCT
CAACAAAGGGAAATGTTACTTGATGCACTTTTAGAAATCTCCGACAGTGACCCGCTTCTG
CGATATTATGTGGATTCTGCGACACATGAAATCATACTTTCTTTCTTAGGGAAAGTACAA
ATGGAAGTGACTTGTGCTCTGCTGCAAGAAAAGTATCATGTGGAGATAGAAATAAAAGAG
CCTACAGTCATTTATATGGAAAGACCGTTAAAAAAAGCAGAGTATACCATTCACATCGAA
GTTCCACCGAATCCTTTCTGGGCTTCCATTGGTCTATCTGTAGCACCGCTTCCATTAGGG
AGCGGAGTACAGTATGAGAGCTCGGTTTCTCTTGGATACTTAAATCAATCGTTTCAAAAT
GCAGTTATGGAGGGGATACGCTATGGCTGTGAACAAGGATTGTATGGTTGGAATGTGACG
GACTGTAAAATCTGTTTTAAGTATGGCTTATACTATAGCCCTGTTAGTACCCCAGCAGAT
TTTCGGATGCTTGCTCCTATTGTATTGGAACAAGTCTTAAAAAAAGCTGGAACAGAATTG
TTAGAGCCATATCTTAGTTTTAAAATTTATGCGCCACAGGAATATCTTTCACGAGCATAC
AACGATGCTCCTAAATATTGTGCGAACATCGTAGACACTCAATTGAAAAATAATGAGGTC
ATTCTTAGTGGAGAAATCCCTGCTCGGTGTATTCAAAAATATCGTAGTGATTTAACTTTC
TTTACAAATGGACGTAGTGTTTGTTTAACAGAGTTAAAAGGGTACCATGTTACTACCGGT
GAACCTGTTTGCCAGCCCCGTCGTCCAAATAGTCGGATAGATAAAGTACGATATATGTTC
AATAAAATAACTTAG
>31705|08_590_215|Neisseria_gonorrhoeae|24|Neisseria_gonorrhoeae:1-1935
ATGGAGGAAAATCACATGAAAATTATTAATATTGGAGTTTTAGCTCATGTTGATGCAGGA
AAAACTACCTTAACAGAAAGCTTATTATATAACAGTGGAGCGATTACAGAATTAGGAAGC
GTGGACAAAGGTACAACGAGGACGGATAATACGCTTTTAGAACGTCAGAGAGGAATTACA
ATTCAGACAGGAATAACCTCTTTTCAGTGGGAAAATACGAAGGTGAACATCATAGACACG
CCAGGACATATGGATTTCTTAGCAGAAGTATATCGTTCATTATCAGTTTTAGATGGGGCA
ATTCTACTGATTTCTGCAAAAGATGGCGTACAAGCACAAACTCGTATATTATTTCATGCA
CTTAGGAAAATGGGGATTCCCACAATCTTTTTTATCAATAAGATTGACCAAAATGGAATT
GATTTATCAACGGTTTATCAGGATATTAAAGAGAAACTTTCTGCCGAAATTGTAATCAAA
CAGAAGGTAGAACTGTATCCTAATATGTGTGTGACGAACTTTACCGAATCTGAACAATGG
GATATGGTAATAGAAGGAAATGATTACCTTTTGGAGAAATATACGTCTGGGAAATTATTG
GAAGCATTAGAACTCGAACAAGAGGAAAGCATAAGATTTCATAATTGTTCCCTGTTCCCT
GTTTATCACGGAAGTGCAAAAAACAATATAGGGATTGATAACCTTATAGAAGTGATTACG
AATAAATTTTATTCATCAACACATCGAGGTCAGTCTGAACTTTGCGGAAAAGTTTTCAAA
ATTGAGTATTCGGAAAAAAGACAGCGTCTTGCATATATACGTCTTTATAGTGGCGTACTG
CATTTGCGAGATCCGGTTAGAATATCGGAAAAGGAAAAAATAAAAATTACAGAAATGTAT
ACTTCAATAAATGGTGAATTATGTAAAATCGATAAGGCTTATTCCGGGGAAATTGTTATT
TTGCAGAATGAGTTTTTGAAGTTAAATAGTGTTCTTGGAGATACAAAGCTATTGCCACAG
AGAGAGAGAATTGAAAATCCCCTCCCTCTGCTGCAAACGACTGTTGAACCGAGCAAACCT
CAACAAAGGGAAATGTTACTTGATGCACTTTTAGAAATCTCCGACAGTGACCCGCTTCTG
CGATATTATGTGGATTCTGCGACACATGAAATCATACTTTCTTTCTTAGGGAAAGTACAA
ATGGAAGTGACTTGTGCTCTGCTGCAAGAAAAGTATCATGTGGAGATAGAAATAAAAGAG
CCTACAGTCATTTATATGGAAAGACCGTTAAAAAAAGCAGAGTATACCATTCACATCGAA
GTTCCACCGAATCCTTTCTGGGCTTCCATTGGTCTATCTGTAGCACCGCTTCCATTAGGG
AGCGGAGTACAGTATGAGAGCTCGGTTTCTCTTGGATACTTAAATCAATCGTTTCAAAAT
GCAGTTATGGAGGGGATACGCTATGGCTGTGAACAAGGATTGTATGGTTGGAATGTGACG
GACTGTAAAATCTGTTTTAAGTATGGCTTATACTATAGCCCTGTTAGTACCCCAGCAGAT
TTTCGGATGCTTGCTCCTATTGTATTGGAACAAGTCTTAAAAAAAGCTGGAACAGAATTG
TTAGAGCCATATCTTAGTTTTAAAATTTATGCGCCACAGGAATATCTTTCACGAGCATAC
AACGATGCTCCTAAATATTGTGCGAACATCGTAGACACTCAATTGAAAAATAATGAGGTC
ATTCTTAGTGGAGAAATCCCTGCTCGGTGTATTCAAAAATATCGTAGTGATTTAACTTTC
TTTACAAATGGACGTAGTGTTTGTTTAACAGAGTTAAAAGGGTACCATGTTACTACCGGT
GAACCTGTTTGCCAGCCCCGTCGTCCAAATAGTCGGATAGATAAAGTACGATATATGTTC
AATAAAATAACTTAG
>31706|08_590_61|Neisseria_gonorrhoeae|32|Neisseria_gonorrhoeae:1-1935
ATGGAGGAAAATCACATGAAAATTATTAATATTGGAGTTTTAGCTCATGTTGATGCAGGA
AAAACTACCTTAACAGAAAGCTTATTATATAACAGTGGAGCGATTACAGAATTAGGAAGC
GTGGACAAAGGTACAACGAGGACGGATAATACGCTTTTAGAACGTCAGAGAGGAATTACA
ATTCAGACAGGAATAACCTCTTTTCAGTGGGAAAATACGAAGGTGAACATCATAGACACG
CCAGGACATATGGATTTCTTAGCAGAAGTATATCGTTCATTATCAGTTTTAGATGGGGCA
ATTCTACTGATTTCTGCAAAAGATGGCGTACAAGCACAAACTCGTATATTATTTCATGCA
CTTAGGAAAATGGGGATTCCCACAATCTTTTTTATCAATAAGATTGACCAAAATGGAATT
GATTTATCAACGGTTTATCAGGATATTAAAGAGAAACTTTCTGCCGAAATTGTAATCAAA
CAGAAGGTAGAACTGTATCCTAATATGTGTGTGACGAACTTTACCGAATCTGAACAATGG
GATATGGTAATAGAAGGAAATGATTACCTTTTGGAGAAATATACGTCTGGGAAATTATTG
GAAGCATTAGAACTCGAACAAGAGGAAAGCATAAGATTTCATAATTGTTCCCTGTTCCCT
GTTTATCACGGAAGTGCAAAAAACAATATAGGGATTGATAACCTTATAGAAGTGATTACG
AATAAATTTTATTCATCAACACATCGAGGTCAGTCTGAACTTTGCGGAAAAGTTTTCAAA
ATTGAGTATTCGGAAAAAAGACAGCGTCTTGCATATATACGTCTTTATAGTGGCGTACTG
CATTTGCGAGATCCGGTTAGAATATCGGAAAAGGAAAAAATAAAAATTACAGAAATGTAT
ACTTCAATAAATGGTGAATTATGTAAAATCGATAAGGCTTATTCCGGGGAAATTGTTATT
TTGCAGAATGAGTTTTTGAAGTTAAATAGTGTTCTTGGAGATACAAAGCTATTGCCACAG
AGAGAGAGAATTGAAAATCCCCTCCCTCTGCTGCAAACGACTGTTGAACCGAGCAAACCT
CAACAAAGGGAAATGTTACTTGATGCACTTTTAGAAATCTCCGACAGTGACCCGCTTCTG
CGATATTATGTGGATTCTGCGACACATGAAATCATACTTTCTTTCTTAGGGAAAGTACAA
ATGGAAGTGACTTGTGCTCTGCTGCAAGAAAAGTATCATGTGGAGATAGAAATAAAAGAG
CCTACAGTCATTTATATGGAAAGACCGTTAAAAAAAGCAGAGTATACCATTCACATCGAA
GTTCCACCGAATCCTTTCTGGGCTTCCATTGGTCTATCTGTAGCACCGCTTCCATTAGGG
AGCGGAGTACAGTATGAGAGCTCGGTTTCTCTTGGATACTTAAATCAATCGTTTCAAAAT
GCAGTTATGGAGGGGATACGCTATGGCTGTGAACAAGGATTGTATGGTTGGAATGTGACG
GACTGTAAAATCTGTTTTAAGTATGGCTTATACTATAGCCCTGTTAGTACCCCAGCAGAT
TTTCGGATGCTTGCTCCTATTGTATTGGAACAAGTCTTAAAAAAAGCTGGAACAGAATTG
TTAGAGCCATATCTTAGTTTTAAAATTTATGCGCCACAGGAATATCTTTCACGAGCATAC
AACGATGCTCCTAAATATTGTGCGAACATCGTAGACACTCAATTGAAAAATAATGAGGTC
ATTCTTAGTGGAGAAATCCCTGCTCGGTGTATTCAAAAATATCGTAGTGATTTAACTTTC
TTTACAAATGGACGTAGTGTTTGTTTAACAGAGTTAAAAGGGTACCATGTTACTACCGGT
GAACCTGTTTGCCAGCCCCGTCGTCCAAATAGTCGGATAGATAAAGTACGATATATGTTC
AATAAAATAACTTAG
>31715|BX5602|Neisseria_gonorrhoeae|16|Neisseria_gonorrhoeae:1-1935
ATGGAGGAAAATCACATGAAAATTATTAATATTGGAGTTTTAGCTCATGTTGATGCAGGA
AAAACTACCTTAACAGAAAGCTTATTATATAACAGTGGAGCGATTACAGAATTAGGAAGC
GTGGACAAAGGTACAACGAGGACGGATAATACGCTTTTAGAACGTCAGAGAGGAATTACA
ATTCAGACAGGAATAACCTCTTTTCAGTGGGAAAATACGAAGGTGAACATCATAGACACG
CCAGGACATATGGATTTCTTAGCAGAAGTATATCGTTCATTATCAGTTTTAGATGGGGCA
ATTCTACTGATTTCTGCAAAAGATGGCGTACAAGCACAAACTCGTATATTATTTCATGCA
CTTAGGAAAATGGGGATTCCCACAATCTTTTTTATCAATAAGATTGACCAAAATGGAATT
GATTTATCAACGGTTTATCAGGATATTAAAGAGAAACTTTCTGCCGAAATTGTAATCAAA
CAGAAGGTAGAACTGTATCCTAATATGTGTGTGACGAACTTTACCGAATCTGAACAATGG
GATATGGTAATAGAAGGAAATGATTACCTTTTGGAGAAATATACGTCTGGGAAATTATTG
GAAGCATTAGAACTCGAACAAGAGGAAAGCATAAGATTTCATAATTGTTCCCTGTTCCCT
GTTTATCACGGAAGTGCAAAAAACAATATAGGGATTGATAACCTTATAGAAGTGATTACG
AATAAATTTTATTCATCAACACATCGAGGTCAGTCTGAACTTTGCGGAAAAGTTTTCAAA
ATTGAGTATTCGGAAAAAAGACAGCGTCTTGCATATATACGTCTTTATAGTGGCGTACTG
CATTTGCGAGATCCGGTTAGAATATCGGAAAAGGAAAAAATAAAAATTACAGAAATGTAT
ACTTCAATAAATGGTGAATTATGTAAAATCGATAAGGCTTATTCCGGGGAAATTGTTATT
TTGCAGAATGAGTTTTTGAAGTTAAATAGTGTTCTTGGAGATACAAAGCTATTGCCACAG
AGAGAGAGAATTGAAAATCCCCTCCCTCTGCTGCAAACGACTGTTGAACCGAGCAAACCT
CAACAAAGGGAAATGTTACTTGATGCACTTTTAGAAATCTCCGACAGTGACCCGCTTCTG
CGATATTATGTGGATTCTGCGACACATGAAATCATACTTTCTTTCTTAGGGAAAGTACAA
ATGGAAGTGACTTGTGCTCTGCTGCAAGAAAAGTATCATGTGGAGATAGAAATAAAAGAG
CCTACAGTCATTTATATGGAAAGACCGTTAAAAAAAGCAGAGTATACCATTCACATCGAA
GTTCCACCGAATCCTTTCTGGGCTTCCATTGGTCTATCTGTAGCACCGCTTCCATTAGGG
AGCGGAGTACAGTATGAGAGCTCGGTTTCTCTTGGATACTTAAATCAATCGTTTCAAAAT
GCAGTTATGGAGGGGATACGCTATGGCTGTGAACAAGGATTGTATGGTTGGAATGTGACG
GACTGTAAAATCTGTTTTAAGTATGGCTTATACTATAGCCCTGTTAGTACCCCAGCAGAT
TTTCGGATGCTTGCTCCTATTGTATTGGAACAAGTCTTAAAAAAAGCTGGAACAGAATTG
TTAGAGCCATATCTTAGTTTTAAAATTTATGCGCCACAGGAATATCTTTCACGAGCATAC
AACGATGCTCCTAAATATTGTGCGAACATCGTAGACACTCAATTGAAAAATAATGAGGTC
ATTCTTAGTGGAGAAATCCCTGCTCGGTGTATTCAAAAATATCGTAGTGATTTAACTTTC
TTTACAAATGGACGTAGTGTTTGTTTAACAGAGTTAAAAGGGTACCATGTTACTACCGGT
GAACCTGTTTGCCAGCCCCGTCGTCCAAATAGTCGGATAGATAAAGTACGATATATGTTC
AATAAAATAACTTAG
>31718|W8934|Neisseria_gonorrhoeae|12|Neisseria_gonorrhoeae:1-1935
ATGGAGGAAAATCACATGAAAATTATTAATATTGGAGTTTTAGCTCATGTTGATGCAGGA
AAAACTACCTTAACAGAAAGCTTATTATATAACAGTGGAGCGATTACAGAATTAGGAAGC
GTGGACAAAGGTACAACGAGGACGGATAATACGCTTTTAGAACGTCAGAGAGGAATTACA
ATTCAGACAGGAATAACCTCTTTTCAGTGGGAAAATACGAAGGTGAACATCATAGACACG
CCAGGACATATGGATTTCTTAGCAGAAGTATATCGTTCATTATCAGTTTTAGATGGGGCA
ATTCTACTGATTTCTGCAAAAGATGGCGTACAAGCACAAACTCGTATATTATTTCATGCA
CTTAGGAAAATGGGGATTCCCACAATCTTTTTTATCAATAAGATTGACCAAAATGGAATT
GATTTATCAACGGTTTATCAGGATATTAAAGAGAAACTTTCTGCCGAAATTGTAATCAAA
CAGAAGGTAGAACTGTATCCTAATATGTGTGTGACGAACTTTACCGAATCTGAACAATGG
GATATGGTAATAGAAGGAAATGATTACCTTTTGGAGAAATATACGTCTGGGAAATTATTG
GAAGCATTAGAACTCGAACAAGAGGAAAGCATAAGATTTCATAATTGTTCCCTGTTCCCT
GTTTATCACGGAAGTGCAAAAAACAATATAGGGATTGATAACCTTATAGAAGTGATTACG
AATAAATTTTATTCATCAACACATCGAGGTCAGTCTGAACTTTGCGGAAAAGTTTTCAAA
ATTGAGTATTCGGAAAAAAGACAGCGTCTTGCATATATACGTCTTTATAGTGGCGTACTG
CATTTGCGAGATCCGGTTAGAATATCGGAAAAGGAAAAAATAAAAATTACAGAAATGTAT
ACTTCAATAAATGGTGAATTATGTAAAATCGATAAGGCTTATTCCGGGGAAATTGTTATT
TTGCAGAATGAGTTTTTGAAGTTAAATAGTGTTCTTGGAGATACAAAGCTATTGCCACAG
AGAGAGAGAATTGAAAATCCCCTCCCTCTGCTGCAAACGACTGTTGAACCGAGCAAACCT
CAACAAAGGGAAATGTTACTTGATGCACTTTTAGAAATCTCCGACAGTGACCCGCTTCTG
CGATATTATGTGGATTCTGCGACACATGAAATCATACTTTCTTTCTTAGGGAAAGTACAA
ATGGAAGTGACTTGTGCTCTGCTGCAAGAAAAGTATCATGTGGAGATAGAAATAAAAGAG
CCTACAGTCATTTATATGGAAAGACCGTTAAAAAAAGCAGAGTATACCATTCACATCGAA
GTTCCACCGAATCCTTTCTGGGCTTCCATTGGTCTATCTGTAGCACCGCTTCCATTAGGG
AGCGGAGTACAGTATGAGAGCTCGGTTTCTCTTGGATACTTAAATCAATCGTTTCAAAAT
GCAGTTATGGAGGGGATACGCTATGGCTGTGAACAAGGATTGTATGGTTGGAATGTGACG
GACTGTAAAATCTGTTTTAAGTATGGCTTATACTATAGCCCTGTTAGTACCCCAGCAGAT
TTTCGGATGCTTGCTCCTATTGTATTGGAACAAGTCTTAAAAAAAGCTGGAACAGAATTG
TTAGAGCCATATCTTAGTTTTAAAATTTATGCGCCACAGGAATATCTTTCACGAGCATAC
AACGATGCTCCTAAATATTGTGCGAACATCGTAGACACTCAATTGAAAAATAATGAGGTC
ATTCTTAGTGGAGAAATCCCTGCTCGGTGTATTCAAAAATATCGTAGTGATTTAACTTTC
TTTACAAATGGACGTAGTGTTTGTTTAACAGAGTTAAAAGGGTACCATGTTACTACCGGT
GAACCTGTTTGCCAGCCCCGTCGTCCAAATAGTCGGATAGATAAAGTACGATATATGTTC
AATAAAATAACTTAG
>31720|IN_10_1457|Neisseria_gonorrhoeae|16|Neisseria_gonorrhoeae:1-1935
ATGGAGGAAAATCACATGAAAATTATTAATATTGGAGTTTTAGCTCATGTTGATGCAGGA
AAAACTACCTTAACAGAAAGCTTATTATATAACAGTGGAGCGATTACAGAATTAGGAAGC
GTGGACAAAGGTACAACGAGGACGGATAATACGCTTTTAGAACGTCAGAGAGGAATTACA
ATTCAGACAGGAATAACCTCTTTTCAGTGGGAAAATACGAAGGTGAACATCATAGACACG
CCAGGACATATGGATTTCTTAGCAGAAGTATATCGTTCATTATCAGTTTTAGATGGGGCA
ATTCTACTGATTTCTGCAAAAGATGGCGTACAAGCACAAACTCGTATATTATTTCATGCA
CTTAGGAAAATGGGGATTCCCACAATCTTTTTTATCAATAAGATTGACCAAAATGGAATT
GATTTATCAACGGTTTATCAGGATATTAAAGAGAAACTTTCTGCCGAAATTGTAATCAAA
CAGAAGGTAGAACTGTATCCTAATATGTGTGTGACGAACTTTACCGAATCTGAACAATGG
GATATGGTAATAGAAGGAAATGATTACCTTTTGGAGAAATATACGTCTGGGAAATTATTG
GAAGCATTAGAACTCGAACAAGAGGAAAGCATAAGATTTCATAATTGTTCCCTGTTCCCT
GTTTATCACGGAAGTGCAAAAAACAATATAGGGATTGATAACCTTATAGAAGTGATTACG
AATAAATTTTATTCATCAACACATCGAGGTCAGTCTGAACTTTGCGGAAAAGTTTTCAAA
ATTGAGTATTCGGAAAAAAGACAGCGTCTTGCATATATACGTCTTTATAGTGGCGTACTG
CATTTGCGAGATCCGGTTAGAATATCGGAAAAGGAAAAAATAAAAATTACAGAAATGTAT
ACTTCAATAAATGGTGAATTATGTAAAATCGATAAGGCTTATTCCGGGGAAATTGTTATT
TTGCAGAATGAGTTTTTGAAGTTAAATAGTGTTCTTGGAGATACAAAGCTATTGCCACAG
AGAGAGAGAATTGAAAATCCCCTCCCTCTGCTGCAAACGACTGTTGAACCGAGCAAACCT
CAACAAAGGGAAATGTTACTTGATGCACTTTTAGAAATCTCCGACAGTGACCCGCTTCTG
CGATATTATGTGGATTCTGCGACACATGAAATCATACTTTCTTTCTTAGGGAAAGTACAA
ATGGAAGTGACTTGTGCTCTGCTGCAAGAAAAGTATCATGTGGAGATAGAAATAAAAGAG
CCTACAGTCATTTATATGGAAAGACCGTTAAAAAAAGCAGAGTATACCATTCACATCGAA
GTTCCACCGAATCCTTTCTGGGCTTCCATTGGTCTATCTGTAGCACCGCTTCCATTAGGG
AGCGGAGTACAGTATGAGAGCTCGGTTTCTCTTGGATACTTAAATCAATCGTTTCAAAAT
GCAGTTATGGAGGGGATACGCTATGGCTGTGAACAAGGATTGTATGGTTGGAATGTGACG
GACTGTAAAATCTGTTTTAAGTATGGCTTATACTATAGCCCTGTTAGTACCCCAGCAGAT
TTTCGGATGCTTGCTCCTATTGTATTGGAACAAGTCTTAAAAAAAGCTGGAACAGAATTG
TTAGAGCCATATCTTAGTTTTAAAATTTATGCGCCACAGGAATATCTTTCACGAGCATAC
AACGATGCTCCTAAATATTGTGCGAACATCGTAGACACTCAATTGAAAAATAATGAGGTC
ATTCTTAGTGGAGAAATCCCTGCTCGGTGTATTCAAAAATATCGTAGTGATTTAACTTTC
TTTACAAATGGACGTAGTGTTTGTTTAACAGAGTTAAAAGGGTACCATGTTACTACCGGT
GAACCTGTTTGCCAGCCCCGTCGTCCAAATAGTCGGATAGATAAAGTACGATATATGTTC
AATAAAATAACTTAG
>31755|05_590_10|Neisseria_gonorrhoeae|256|Neisseria_gonorrhoeae:1-1935
ATGGAGGAAAATCACATGAAAATTATTAATATTGGAGTTTTAGCTCATGTTGATGCAGGA
AAAACTACCTTAACAGAAAGCTTATTATATAACAGTGGAGCGATTACAGAATTAGGAAGC
GTGGACAAAGGTACAACGAGGACGGATAATACGCTTTTAGAACGTCAGAGAGGAATTACA
ATTCAGACAGGAATAACCTCTTTTCAGTGGGAAAATACGAAGGTGAACATCATAGACACG
CCAGGACATATGGATTTCTTAGCAGAAGTATATCGTTCATTATCAGTTTTAGATGGGGCA
ATTCTACTGATTTCTGCAAAAGATGGCGTACAAGCACAAACTCGTATATTATTTCATGCA
CTTAGGAAAATGGGGATTCCCACAATCTTTTTTATCAATAAGATTGACCAAAATGGAATT
GATTTATCAACGGTTTATCAGGATATTAAAGAGAAACTTTCTGCCGAAATTGTAATCAAA
CAGAAGGTAGAACTGTATCCTAATATGTGTGTGACGAACTTTACCGAATCTGAACAATGG
GATATGGTAATAGAAGGAAATGATTACCTTTTGGAGAAATATACGTCTGGGAAATTATTG
GAAGCATTAGAACTCGAACAAGAGGAAAGCATAAGATTTCATAATTGTTCCCTGTTCCCT
GTTTATCACGGAAGTGCAAAAAACAATATAGGGATTGATAACCTTATAGAAGTGATTACG
AATAAATTTTATTCATCAACACATCGAGGTCAGTCTGAACTTTGCGGAAAAGTTTTCAAA
ATTGAGTATTCGGAAAAAAGACAGCGTCTTGCATATATACGTCTTTATAGTGGCGTACTG
CATTTGCGAGATCCGGTTAGAATATCGGAAAAGGAAAAAATAAAAATTACAGAAATGTAT
ACTTCAATAAATGGTGAATTATGTAAAATCGATAAGGCTTATTCCGGGGAAATTGTTATT
TTGCAGAATGAGTTTTTGAAGTTAAATAGTGTTCTTGGAGATACAAAGCTATTGCCACAG
AGAGAGAGAATTGAAAATCCCCTCCCTCTGCTGCAAACGACTGTTGAACCGAGCAAACCT
CAACAAAGGGAAATGTTACTTGATGCACTTTTAGAAATCTCCGACAGTGACCCGCTTCTG
CGATATTATGTGGATTCTGCGACACATGAAATCATACTTTCTTTCTTAGGGAAAGTACAA
ATGGAAGTGACTTGTGCTCTGCTGCAAGAAAAGTATCATGTGGAGATAGAAATAAAAGAG
CCTACAGTCATTTATATGGAAAGACCGTTAAAAAAAGCAGAGTATACCATTCACATCGAA
GTTCCACCGAATCCTTTCTGGGCTTCCATTGGTCTATCTGTAGCACCGCTTCCATTAGGG
AGCGGAGTACAGTATGAGAGCTCGGTTTCTCTTGGATACTTAAATCAATCGTTTCAAAAT
GCAGTTATGGAGGGGATACGCTATGGCTGTGAACAAGGATTGTATGGTTGGAATGTGACG
GACTGTAAAATCTGTTTTAAGTATGGCTTATACTATAGCCCTGTTAGTACCCCAGCAGAT
TTTCGGATGCTTGCTCCTATTGTATTGGAACAAGTCTTAAAAAAAGCTGGAACAGAATTG
TTAGAGCCATATCTTAGTTTTAAAATTTATGCGCCACAGGAATATCTTTCACGAGCATAC
AACGATGCTCCTAAATATTGTGCGAACATCGTAGACACTCAATTGAAAAATAATGAGGTC
ATTCTTAGTGGAGAAATCCCTGCTCGGTGTATTCAAAAATATCGTAGTGATTTAACTTTC
TTTACAAATGGACGTAGTGTTTGTTTAACAGAGTTAAAAGGGTACCATGTTACTACCGGT
GAACCTGTTTGCCAGCCCCGTCGTCCAAATAGTCGGATAGATAAAGTACGATATATGTTC
AATAAAATAACTTAG
>31757|08_590_48|Neisseria_gonorrhoeae|16|Neisseria_gonorrhoeae:1-1935
ATGGAGGAAAATCACATGAAAATTATTAATATTGGAGTTTTAGCTCATGTTGATGCAGGA
AAAACTACCTTAACAGAAAGCTTATTATATAACAGTGGAGCGATTACAGAATTAGGAAGC
GTGGACAAAGGTACAACGAGGACGGATAATACGCTTTTAGAACGTCAGAGAGGAATTACA
ATTCAGACAGGAATAACCTCTTTTCAGTGGGAAAATACGAAGGTGAACATCATAGACACG
CCAGGACATATGGATTTCTTAGCAGAAGTATATCGTTCATTATCAGTTTTAGATGGGGCA
ATTCTACTGATTTCTGCAAAAGATGGCGTACAAGCACAAACTCGTATATTATTTCATGCA
CTTAGGAAAATGGGGATTCCCACAATCTTTTTTATCAATAAGATTGACCAAAATGGAATT
GATTTATCAACGGTTTATCAGGATATTAAAGAGAAACTTTCTGCCGAAATTGTAATCAAA
CAGAAGGTAGAACTGTATCCTAATATGTGTGTGACGAACTTTACCGAATCTGAACAATGG
GATATGGTAATAGAAGGAAATGATTACCTTTTGGAGAAATATACGTCTGGGAAATTATTG
GAAGCATTAGAACTCGAACAAGAGGAAAGCATAAGATTTCATAATTGTTCCCTGTTCCCT
GTTTATCACGGAAGTGCAAAAAACAATATAGGGATTGATAACCTTATAGAAGTGATTACG
AATAAATTTTATTCATCAACACATCGAGGTCAGTCTGAACTTTGCGGAAAAGTTTTCAAA
ATTGAGTATTCGGAAAAAAGACAGCGTCTTGCATATATACGTCTTTATAGTGGCGTACTG
CATTTGCGAGATCCGGTTAGAATATCGGAAAAGGAAAAAATAAAAATTACAGAAATGTAT
ACTTCAATAAATGGTGAATTATGTAAAATCGATAAGGCTTATTCCGGGGAAATTGTTATT
TTGCAGAATGAGTTTTTGAAGTTAAATAGTGTTCTTGGAGATACAAAGCTATTGCCACAG
AGAGAGAGAATTGAAAATCCCCTCCCTCTGCTGCAAACGACTGTTGAACCGAGCAAACCT
CAACAAAGGGAAATGTTACTTGATGCACTTTTAGAAATCTCCGACAGTGACCCGCTTCTG
CGATATTATGTGGATTCTGCGACACATGAAATCATACTTTCTTTCTTAGGGAAAGTACAA
ATGGAAGTGACTTGTGCTCTGCTGCAAGAAAAGTATCATGTGGAGATAGAAATAAAAGAG
CCTACAGTCATTTATATGGAAAGACCGTTAAAAAAAGCAGAGTATACCATTCACATCGAA
GTTCCACCGAATCCTTTCTGGGCTTCCATTGGTCTATCTGTAGCACCGCTTCCATTAGGG
AGCGGAGTACAGTATGAGAGCTCGGTTTCTCTTGGATACTTAAATCAATCGTTTCAAAAT
GCAGTTATGGAGGGGATACGCTATGGCTGTGAACAAGGATTGTATGGTTGGAATGTGACG
GACTGTAAAATCTGTTTTAAGTATGGCTTATACTATAGCCCTGTTAGTACCCCAGCAGAT
TTTCGGATGCTTGCTCCTATTGTATTGGAACAAGTCTTAAAAAAAGCTGGAACAGAATTG
TTAGAGCCATATCTTAGTTTTAAAATTTATGCGCCACAGGAATATCTTTCACGAGCATAC
AACGATGCTCCTAAATATTGTGCGAACATCGTAGACACTCAATTGAAAAATAATGAGGTC
ATTCTTAGTGGAGAAATCCCTGCTCGGTGTATTCAAAAATATCGTAGTGATTTAACTTTC
TTTACAAATGGACGTAGTGTTTGTTTAACAGAGTTAAAAGGGTACCATGTTACTACCGGT
GAACCTGTTTGCCAGCCCCGTCGTCCAAATAGTCGGATAGATAAAGTACGATATATGTTC
AATAAAATAACTTAG
>31758|WHO_G|Neisseria_gonorrhoeae|32|Neisseria_gonorrhoeae:1-1935
ATGGAGGAAAATCACATGAAAATTATTAATATTGGAGTTTTAGCTCATGTTGATGCAGGA
AAAACTACCTTAACAGAAAGCTTATTATATAACAGTGGAGCGATTACAGAATTAGGAAGC
GTGGACAAAGGTACAACGAGGACGGATAATACGCTTTTAGAACGTCAGAGAGGAATTACA
ATTCAGACAGGAATAACCTCTTTTCAGTGGGAAAATACGAAGGTGAACATCATAGACACG
CCAGGACATATGGATTTCTTAGCAGAAGTATATCGTTCATTATCAGTTTTAGATGGGGCA
ATTCTACTGATTTCTGCAAAAGATGGCGTACAAGCACAAACTCGTATATTATTTCATGCA
CTTAGGAAAATGGGGATTCCCACAATCTTTTTTATCAATAAGATTGACCAAAATGGAATT
GATTTATCAACGGTTTATCAGGATATTAAAGAGAAACTTTCTGCCGAAATTGTAATCAAA
CAGAAGGTAGAACTGTATCCTAATATGTGTGTGACGAACTTTACCGAATCTGAACAATGG
GATATGGTAATAGAAGGAAATGATTACCTTTTGGAGAAATATACGTCTGGGAAATTATTG
GAAGCATTAGAACTCGAACAAGAGGAAAGCATAAGATTTCATAATTGTTCCCTGTTCCCT
GTTTATCACGGAAGTGCAAAAAACAATATAGGGATTGATAACCTTATAGAAGTGATTACG
AATAAATTTTATTCATCAACACATCGAGGTCAGTCTGAACTTTGCGGAAAAGTTTTCAAA
ATTGAGTATTCGGAAAAAAGACAGCGTCTTGCATATATACGTCTTTATAGTGGCGTACTG
CATTTGCGAGATCCGGTTAGAATATCGGAAAAGGAAAAAATAAAAATTACAGAAATGTAT
ACTTCAATAAATGGTGAATTATGTAAAATCGATAAGGCTTATTCCGGGGAAATTGTTATT
TTGCAGAATGAGTTTTTGAAGTTAAATAGTGTTCTTGGAGATACAAAGCTATTGCCACAG
AGAGAGAGAATTGAAAATCCCCTCCCTCTGCTGCAAACGACTGTTGAACCGAGCAAACCT
CAACAAAGGGAAATGTTACTTGATGCACTTTTAGAAATCTCCGACAGTGACCCGCTTCTG
CGATATTATGTGGATTCTGCGACACATGAAATCATACTTTCTTTCTTAGGGAAAGTACAA
ATGGAAGTGACTTGTGCTCTGCTGCAAGAAAAGTATCATGTGGAGATAGAAATAAAAGAG
CCTACAGTCATTTATATGGAAAGACCGTTAAAAAAAGCAGAGTATACCATTCACATCGAA
GTTCCACCGAATCCTTTCTGGGCTTCCATTGGTCTATCTGTAGCACCGCTTCCATTAGGG
AGCGGAGTACAGTATGAGAGCTCGGTTTCTCTTGGATACTTAAATCAATCGTTTCAAAAT
GCAGTTATGGAGGGGATACGCTATGGCTGTGAACAAGGATTGTATGGTTGGAATGTGACG
GACTGTAAAATCTGTTTTAAGTATGGCTTATACTATAGCCCTGTTAGTACCCCAGCAGAT
TTTCGGATGCTTGCTCCTATTGTATTGGAACAAGTCTTAAAAAAAGCTGGAACAGAATTG
TTAGAGCCATATCTTAGTTTTAAAATTTATGCGCCACAGGAATATCTTTCACGAGCATAC
AACGATGCTCCTAAATATTGTGCGAACATCGTAGACACTCAATTGAAAAATAATGAGGTC
ATTCTTAGTGGAGAAATCCCTGCTCGGTGTATTCAAAAATATCGTAGTGATTTAACTTTC
TTTACAAATGGACGTAGTGTTTGTTTAACAGAGTTAAAAGGGTACCATGTTACTACCGGT
GAACCTGTTTGCCAGCCCCGTCGTCCAAATAGTCGGATAGATAAAGTACGATATATGTTC
AATAAAATAACTTAG
>31764|WHO_N|Neisseria_gonorrhoeae|16|Neisseria_gonorrhoeae:1-1935
ATGGAGGAAAATCACATGAAAATTATTAATATTGGAGTTTTAGCTCATGTTGATGCAGGA
AAAACTACCTTAACAGAAAGCTTATTATATAACAGTGGAGCGATTACAGAATTAGGAAGC
GTGGACAAAGGTACAACGAGGACGGATAATACGCTTTTAGAACGTCAGAGAGGAATTACA
ATTCAGACAGGAATAACCTCTTTTCAGTGGGAAAATACGAAGGTGAACATCATAGACACG
CCAGGACATATGGATTTCTTAGCAGAAGTATATCGTTCATTATCAGTTTTAGATGGGGCA
ATTCTACTGATTTCTGCAAAAGATGGCGTACAAGCACAAACTCGTATATTATTTCATGCA
CTTAGGAAAATGGGGATTCCCACAATCTTTTTTATCAATAAGATTGACCAAAATGGAATT
GATTTATCAACGGTTTATCAGGATATTAAAGAGAAACTTTCTGCCGAAATTGTAATCAAA
CAGAAGGTAGAACTGTATCCTAATATGTGTGTGACGAACTTTACCGAATCTGAACAATGG
GATATGGTAATAGAAGGAAATGATTACCTTTTGGAGAAATATACGTCTGGGAAATTATTG
GAAGCATTAGAACTCGAACAAGAGGAAAGCATAAGATTTCATAATTGTTCCCTGTTCCCT
GTTTATCACGGAAGTGCAAAAAACAATATAGGGATTGATAACCTTATAGAAGTGATTACG
AATAAATTTTATTCATCAACACATCGAGGTCAGTCTGAACTTTGCGGAAAAGTTTTCAAA
ATTGAGTATTCGGAAAAAAGACAGCGTCTTGCATATATACGTCTTTATAGTGGCGTACTG
CATTTGCGAGATCCGGTTAGAATATCGGAAAAGGAAAAAATAAAAATTACAGAAATGTAT
ACTTCAATAAATGGTGAATTATGTAAAATCGATAAGGCTTATTCCGGGGAAATTGTTATT
TTGCAGAATGAGTTTTTGAAGTTAAATAGTGTTCTTGGAGATACAAAGCTATTGCCACAG
AGAGAGAGAATTGAAAATCCCCTCCCTCTGCTGCAAACGACTGTTGAACCGAGCAAACCT
CAACAAAGGGAAATGTTACTTGATGCACTTTTAGAAATCTCCGACAGTGACCCGCTTCTG
CGATATTATGTGGATTCTGCGACACATGAAATCATACTTTCTTTCTTAGGGAAAGTACAA
ATGGAAGTGACTTGTGCTCTGCTGCAAGAAAAGTATCATGTGGAGATAGAAATAAAAGAG
CCTACAGTCATTTATATGGAAAGACCGTTAAAAAAAGCAGAGTATACCATTCACATCGAA
GTTCCACCGAATCCTTTCTGGGCTTCCATTGGTCTATCTGTAGCACCGCTTCCATTAGGG
AGCGGAGTACAGTATGAGAGCTCGGTTTCTCTTGGATACTTAAATCAATCGTTTCAAAAT
GCAGTTATGGAGGGGATACGCTATGGCTGTGAACAAGGATTGTATGGTTGGAATGTGACG
GACTGTAAAATCTGTTTTAAGTATGGCTTATACTATAGCCCTGTTAGTACCCCAGCAGAT
TTTCGGATGCTTGCTCCTATTGTATTGGAACAAGTCTTAAAAAAAGCTGGAACAGAATTG
TTAGAGCCATATCTTAGTTTTAAAATTTATGCGCCACAGGAATATCTTTCACGAGCATAC
AACGATGCTCCTAAATATTGTGCGAACATCGTAGACACTCAATTGAAAAATAATGAGGTC
ATTCTTAGTGGAGAAATCCCTGCTCGGTGTATTCAAAAATATCGTAGTGATTTAACTTTC
TTTACAAATGGACGTAGTGTTTGTTTAACAGAGTTAAAAGGGTACCATGTTACTACCGGT
GAACCTGTTTGCCAGCCCCGTCGTCCAAATAGTCGGATAGATAAAGTACGATATATGTTC
AATAAAATAACTTAG
>31766|08_590_82|Neisseria_gonorrhoeae|32|Neisseria_gonorrhoeae:1-1935
ATGGAGGAAAATCACATGAAAATTATTAATATTGGAGTTTTAGCTCATGTTGATGCAGGA
AAAACTACCTTAACAGAAAGCTTATTATATAACAGTGGAGCGATTACAGAATTAGGAAGC
GTGGACAAAGGTACAACGAGGACGGATAATACGCTTTTAGAACGTCAGAGAGGAATTACA
ATTCAGACAGGAATAACCTCTTTTCAGTGGGAAAATACGAAGGTGAACATCATAGACACG
CCAGGACATATGGATTTCTTAGCAGAAGTATATCGTTCATTATCAGTTTTAGATGGGGCA
ATTCTACTGATTTCTGCAAAAGATGGCGTACAAGCACAAACTCGTATATTATTTCATGCA
CTTAGGAAAATGGGGATTCCCACAATCTTTTTTATCAATAAGATTGACCAAAATGGAATT
GATTTATCAACGGTTTATCAGGATATTAAAGAGAAACTTTCTGCCGAAATTGTAATCAAA
CAGAAGGTAGAACTGTATCCTAATATGTGTGTGACGAACTTTACCGAATCTGAACAATGG
GATATGGTAATAGAAGGAAATGATTACCTTTTGGAGAAATATACGTCTGGGAAATTATTG
GAAGCATTAGAACTCGAACAAGAGGAAAGCATAAGATTTCATAATTGTTCCCTGTTCCCT
GTTTATCACGGAAGTGCAAAAAACAATATAGGGATTGATAACCTTATAGAAGTGATTACG
AATAAATTTTATTCATCAACACATCGAGGTCAGTCTGAACTTTGCGGAAAAGTTTTCAAA
ATTGAGTATTCGGAAAAAAGACAGCGTCTTGCATATATACGTCTTTATAGTGGCGTACTG
CATTTGCGAGATCCGGTTAGAATATCGGAAAAGGAAAAAATAAAAATTACAGAAATGTAT
ACTTCAATAAATGGTGAATTATGTAAAATCGATAAGGCTTATTCCGGGGAAATTGTTATT
TTGCAGAATGAGTTTTTGAAGTTAAATAGTGTTCTTGGAGATACAAAGCTATTGCCACAG
AGAGAGAGAATTGAAAATCCCCTCCCTCTGCTGCAAACGACTGTTGAACCGAGCAAACCT
CAACAAAGGGAAATGTTACTTGATGCACTTTTAGAAATCTCCGACAGTGACCCGCTTCTG
CGATATTATGTGGATTCTGCGACACATGAAATCATACTTTCTTTCTTAGGGAAAGTACAA
ATGGAAGTGACTTGTGCTCTGCTGCAAGAAAAGTATCATGTGGAGATAGAAATAAAAGAG
CCTACAGTCATTTATATGGAAAGACCGTTAAAAAAAGCAGAGTATACCATTCACATCGAA
GTTCCACCGAATCCTTTCTGGGCTTCCATTGGTCTATCTGTAGCACCGCTTCCATTAGGG
AGCGGAGTACAGTATGAGAGCTCGGTTTCTCTTGGATACTTAAATCAATCGTTTCAAAAT
GCAGTTATGGAGGGGATACGCTATGGCTGTGAACAAGGATTGTATGGTTGGAATGTGACG
GACTGTAAAATCTGTTTTAAGTATGGCTTATACTATAGCCCTGTTAGTACCCCAGCAGAT
TTTCGGATGCTTGCTCCTATTGTATTGGAACAAGTCTTAAAAAAAGCTGGAACAGAATTG
TTAGAGCCATATCTTAGTTTTAAAATTTATGCGCCACAGGAATATCTTTCACGAGCATAC
AACGATGCTCCTAAATATTGTGCGAACATCGTAGACACTCAATTGAAAAATAATGAGGTC
ATTCTTAGTGGAGAAATCCCTGCTCGGTGTATTCAAAAATATCGTAGTGATTTAACTTTC
TTTACAAATGGACGTAGTGTTTGTTTAACAGAGTTAAAAGGGTACCATGTTACTACCGGT
GAACCTGTTTGCCAGCCCCGTCGTCCAAATAGTCGGATAGATAAAGTACGATATATGTTC
AATAAAATAACTTAG
>31767|08_590_64|Neisseria_gonorrhoeae|256|Neisseria_gonorrhoeae:1-1935
ATGGAGGAAAATCACATGAAAATTATTAATATTGGAGTTTTAGCTCATGTTGATGCAGGA
AAAACTACCTTAACAGAAAGCTTATTATATAACAGTGGAGCGATTACAGAATTAGGAAGC
GTGGACAAAGGTACAACGAGGACGGATAATACGCTTTTAGAACGTCAGAGAGGAATTACA
ATTCAGACAGGAATAACCTCTTTTCAGTGGGAAAATACGAAGGTGAACATCATAGACACG
CCAGGACATATGGATTTCTTAGCAGAAGTATATCGTTCATTATCAGTTTTAGATGGGGCA
ATTCTACTGATTTCTGCAAAAGATGGCGTACAAGCACAAACTCGTATATTATTTCATGCA
CTTAGGAAAATGGGGATTCCCACAATCTTTTTTATCAATAAGATTGACCAAAATGGAATT
GATTTATCAACGGTTTATCAGGATATTAAAGAGAAACTTTCTGCCGAAATTGTAATCAAA
CAGAAGGTAGAACTGTATCCTAATATGTGTGTGACGAACTTTACCGAATCTGAACAATGG
GATATGGTAATAGAAGGAAATGATTACCTTTTGGAGAAATATACGTCTGGGAAATTATTG
GAAGCATTAGAACTCGAACAAGAGGAAAGCATAAGATTTCATAATTGTTCCCTGTTCCCT
GTTTATCACGGAAGTGCAAAAAACAATATAGGGATTGATAACCTTATAGAAGTGATTACG
AATAAATTTTATTCATCAACACATCGAGGTCAGTCTGAACTTTGCGGAAAAGTTTTCAAA
ATTGAGTATTCGGAAAAAAGACAGCGTCTTGCATATATACGTCTTTATAGTGGCGTACTG
CATTTGCGAGATCCGGTTAGAATATCGGAAAAGGAAAAAATAAAAATTACAGAAATGTAT
ACTTCAATAAATGGTGAATTATGTAAAATCGATAAGGCTTATTCCGGGGAAATTGTTATT
TTGCAGAATGAGTTTTTGAAGTTAAATAGTGTTCTTGGAGATACAAAGCTATTGCCACAG
AGAGAGAGAATTGAAAATCCCCTCCCTCTGCTGCAAACGACTGTTGAACCGAGCAAACCT
CAACAAAGGGAAATGTTACTTGATGCACTTTTAGAAATCTCCGACAGTGACCCGCTTCTG
CGATATTATGTGGATTCTGCGACACATGAAATCATACTTTCTTTCTTAGGGAAAGTACAA
ATGGAAGTGACTTGTGCTCTGCTGCAAGAAAAGTATCATGTGGAGATAGAAATAAAAGAG
CCTACAGTCATTTATATGGAAAGACCGTTAAAAAAAGCAGAGTATACCATTCACATCGAA
GTTCCACCGAATCCTTTCTGGGCTTCCATTGGTCTATCTGTAGCACCGCTTCCATTAGGG
AGCGGAGTACAGTATGAGAGCTCGGTTTCTCTTGGATACTTAAATCAATCGTTTCAAAAT
GCAGTTATGGAGGGGATACGCTATGGCTGTGAACAAGGATTGTATGGTTGGAATGTGACG
GACTGTAAAATCTGTTTTAAGTATGGCTTATACTATAGCCCTGTTAGTACCCCAGCAGAT
TTTCGGATGCTTGCTCCTATTGTATTGGAACAAGTCTTAAAAAAAGCTGGAACAGAATTG
TTAGAGCCATATCTTAGTTTTAAAATTTATGCGCCACAGGAATATCTTTCACGAGCATAC
AACGATGCTCCTAAATATTGTGCGAACATCGTAGACACTCAATTGAAAAATAATGAGGTC
ATTCTTAGTGGAGAAATCCCTGCTCGGTGTATTCAAAAATATCGTAGTGATTTAACTTTC
TTTACAAATGGACGTAGTGTTTGTTTAACAGAGTTAAAAGGGTACCATGTTACTACCGGT
GAACCTGTTTGCCAGCCCCGTCGTCCAAATAGTCGGATAGATAAAGTACGATATATGTTC
AATAAAATAACTTAG
>31769|08_590_55|Neisseria_gonorrhoeae|48|Neisseria_gonorrhoeae:1-1935
ATGGAGGAAAATCACATGAAAATTATTAATATTGGAGTTTTAGCTCATGTTGATGCAGGA
AAAACTACCTTAACAGAAAGCTTATTATATAACAGTGGAGCGATTACAGAATTAGGAAGC
GTGGACAAAGGTACAACGAGGACGGATAATACGCTTTTAGAACGTCAGAGAGGAATTACA
ATTCAGACAGGAATAACCTCTTTTCAGTGGGAAAATACGAAGGTGAACATCATAGACACG
CCAGGACATATGGATTTCTTAGCAGAAGTATATCGTTCATTATCAGTTTTAGATGGGGCA
ATTCTACTGATTTCTGCAAAAGATGGCGTACAAGCACAAACTCGTATATTATTTCATGCA
CTTAGGAAAATGGGGATTCCCACAATCTTTTTTATCAATAAGATTGACCAAAATGGAATT
GATTTATCAACGGTTTATCAGGATATTAAAGAGAAACTTTCTGCCGAAATTGTAATCAAA
CAGAAGGTAGAACTGTATCCTAATATGTGTGTGACGAACTTTACCGAATCTGAACAATGG
GATATGGTAATAGAAGGAAATGATTACCTTTTGGAGAAATATACGTCTGGGAAATTATTG
GAAGCATTAGAACTCGAACAAGAGGAAAGCATAAGATTTCATAATTGTTCCCTGTTCCCT
GTTTATCACGGAAGTGCAAAAAACAATATAGGGATTGATAACCTTATAGAAGTGATTACG
AATAAATTTTATTCATCAACACATCGAGGTCAGTCTGAACTTTGCGGAAAAGTTTTCAAA
ATTGAGTATTCGGAAAAAAGACAGCGTCTTGCATATATACGTCTTTATAGTGGCGTACTG
CATTTGCGAGATCCGGTTAGAATATCGGAAAAGGAAAAAATAAAAATTACAGAAATGTAT
ACTTCAATAAATGGTGAATTATGTAAAATCGATAAGGCTTATTCCGGGGAAATTGTTATT
TTGCAGAATGAGTTTTTGAAGTTAAATAGTGTTCTTGGAGATACAAAGCTATTGCCACAG
AGAGAGAGAATTGAAAATCCCCTCCCTCTGCTGCAAACGACTGTTGAACCGAGCAAACCT
CAACAAAGGGAAATGTTACTTGATGCACTTTTAGAAATCTCCGACAGTGACCCGCTTCTG
CGATATTATGTGGATTCTGCGACACATGAAATCATACTTTCTTTCTTAGGGAAAGTACAA
ATGGAAGTGACTTGTGCTCTGCTGCAAGAAAAGTATCATGTGGAGATAGAAATAAAAGAG
CCTACAGTCATTTATATGGAAAGACCGTTAAAAAAAGCAGAGTATACCATTCACATCGAA
GTTCCACCGAATCCTTTCTGGGCTTCCATTGGTCTATCTGTAGCACCGCTTCCATTAGGG
AGCGGAGTACAGTATGAGAGCTCGGTTTCTCTTGGATACTTAAATCAATCGTTTCAAAAT
GCAGTTATGGAGGGGATACGCTATGGCTGTGAACAAGGATTGTATGGTTGGAATGTGACG
GACTGTAAAATCTGTTTTAAGTATGGCTTATACTATAGCCCTGTTAGTACCCCAGCAGAT
TTTCGGATGCTTGCTCCTATTGTATTGGAACAAGTCTTAAAAAAAGCTGGAACAGAATTG
TTAGAGCCATATCTTAGTTTTAAAATTTATGCGCCACAGGAATATCTTTCACGAGCATAC
AACGATGCTCCTAAATATTGTGCGAACATCGTAGACACTCAATTGAAAAATAATGAGGTC
ATTCTTAGTGGAGAAATCCCTGCTCGGTGTATTCAAAAATATCGTAGTGATTTAACTTTC
TTTACAAATGGACGTAGTGTTTGTTTAACAGAGTTAAAAGGGTACCATGTTACTACCGGT
GAACCTGTTTGCCAGCCCCGTCGTCCAAATAGTCGGATAGATAAAGTACGATATATGTTC
AATAAAATAACTTAG
>31779|08_590_79|Neisseria_gonorrhoeae|32|Neisseria_gonorrhoeae:1-1935
ATGGAGGAAAATCACATGAAAATTATTAATATTGGAGTTTTAGCTCATGTTGATGCAGGA
AAAACTACCTTAACAGAAAGCTTATTATATAACAGTGGAGCGATTACAGAATTAGGAAGC
GTGGACAAAGGTACAACGAGGACGGATAATACGCTTTTAGAACGTCAGAGAGGAATTACA
ATTCAGACAGGAATAACCTCTTTTCAGTGGGAAAATACGAAGGTGAACATCATAGACACG
CCAGGACATATGGATTTCTTAGCAGAAGTATATCGTTCATTATCAGTTTTAGATGGGGCA
ATTCTACTGATTTCTGCAAAAGATGGCGTACAAGCACAAACTCGTATATTATTTCATGCA
CTTAGGAAAATGGGGATTCCCACAATCTTTTTTATCAATAAGATTGACCAAAATGGAATT
GATTTATCAACGGTTTATCAGGATATTAAAGAGAAACTTTCTGCCGAAATTGTAATCAAA
CAGAAGGTAGAACTGTATCCTAATATGTGTGTGACGAACTTTACCGAATCTGAACAATGG
GATATGGTAATAGAAGGAAATGATTACCTTTTGGAGAAATATACGTCTGGGAAATTATTG
GAAGCATTAGAACTCGAACAAGAGGAAAGCATAAGATTTCATAATTGTTCCCTGTTCCCT
GTTTATCACGGAAGTGCAAAAAACAATATAGGGATTGATAACCTTATAGAAGTGATTACG
AATAAATTTTATTCATCAACACATCGAGGTCAGTCTGAACTTTGCGGAAAAGTTTTCAAA
ATTGAGTATTCGGAAAAAAGACAGCGTCTTGCATATATACGTCTTTATAGTGGCGTACTG
CATTTGCGAGATCCGGTTAGAATATCGGAAAAGGAAAAAATAAAAATTACAGAAATGTAT
ACTTCAATAAATGGTGAATTATGTAAAATCGATAAGGCTTATTCCGGGGAAATTGTTATT
TTGCAGAATGAGTTTTTGAAGTTAAATAGTGTTCTTGGAGATACAAAGCTATTGCCACAG
AGAGAGAGAATTGAAAATCCCCTCCCTCTGCTGCAAACGACTGTTGAACCGAGCAAACCT
CAACAAAGGGAAATGTTACTTGATGCACTTTTAGAAATCTCCGACAGTGACCCGCTTCTG
CGATATTATGTGGATTCTGCGACACATGAAATCATACTTTCTTTCTTAGGGAAAGTACAA
ATGGAAGTGACTTGTGCTCTGCTGCAAGAAAAGTATCATGTGGAGATAGAAATAAAAGAG
CCTACAGTCATTTATATGGAAAGACCGTTAAAAAAAGCAGAGTATACCATTCACATCGAA
GTTCCACCGAATCCTTTCTGGGCTTCCATTGGTCTATCTGTAGCACCGCTTCCATTAGGG
AGCGGAGTACAGTATGAGAGCTCGGTTTCTCTTGGATACTTAAATCAATCGTTTCAAAAT
GCAGTTATGGAGGGGATACGCTATGGCTGTGAACAAGGATTGTATGGTTGGAATGTGACG
GACTGTAAAATCTGTTTTAAGTATGGCTTATACTATAGCCCTGTTAGTACCCCAGCAGAT
TTTCGGATGCTTGCTCCTATTGTATTGGAACAAGTCTTAAAAAAAGCTGGAACAGAATTG
TTAGAGCCATATCTTAGTTTTAAAATTTATGCGCCACAGGAATATCTTTCACGAGCATAC
AACGATGCTCCTAAATATTGTGCGAACATCGTAGACACTCAATTGAAAAATAATGAGGTC
ATTCTTAGTGGAGAAATCCCTGCTCGGTGTATTCAAAAATATCGTAGTGATTTAACTTTC
TTTACAAATGGACGTAGTGTTTGTTTAACAGAGTTAAAAGGGTACCATGTTACTACCGGT
GAACCTGTTTGCCAGCCCCGTCGTCCAAATAGTCGGATAGATAAAGTACGATATATGTTC
AATAAAATAACTTAG
>31780|08_590_93|Neisseria_gonorrhoeae||Neisseria_gonorrhoeae:1-1935
ATGGAGGAAAATCACATGAAAATTATTAATATTGGAGTTTTAGCTCATGTTGATGCAGGA
AAAACTACCTTAACAGAAAGCTTATTATATAACAGTGGAGCGATTACAGAATTAGGAAGC
GTGGACAAAGGTACAACGAGGACGGATAATACGCTTTTAGAACGTCAGAGAGGAATTACA
ATTCAGACAGGAATAACCTCTTTTCAGTGGGAAAATACGAAGGTGAACATCATAGACACG
CCAGGACATATGGATTTCTTAGCAGAAGTATATCGTTCATTATCAGTTTTAGATGGGGCA
ATTCTACTGATTTCTGCAAAAGATGGCGTACAAGCACAAACTCGTATATTATTTCATGCA
CTTAGGAAAATGGGGATTCCCACAATCTTTTTTATCAATAAGATTGACCAAAATGGAATT
GATTTATCAACGGTTTATCAGGATATTAAAGAGAAACTTTCTGCCGAAATTGTAATCAAA
CAGAAGGTAGAACTGTATCCTAATATGTGTGTGACGAACTTTACCGAATCTGAACAATGG
GATATGGTAATAGAAGGAAATGATTACCTTTTGGAGAAATATACGTCTGGGAAATTATTG
GAAGCATTAGAACTCGAACAAGAGGAAAGCATAAGATTTCATAATTGTTCCCTGTTCCCT
GTTTATCACGGAAGTGCAAAAAACAATATAGGGATTGATAACCTTATAGAAGTGATTACG
AATAAATTTTATTCATCAACACATCGAGGTCAGTCTGAACTTTGCGGAAAAGTTTTCAAA
ATTGAGTATTCGGAAAAAAGACAGCGTCTTGCATATATACGTCTTTATAGTGGCGTACTG
CATTTGCGAGATCCGGTTAGAATATCGGAAAAGGAAAAAATAAAAATTACAGAAATGTAT
ACTTCAATAAATGGTGAATTATGTAAAATCGATAAGGCTTATTCCGGGGAAATTGTTATT
TTGCAGAATGAGTTTTTGAAGTTAAATAGTGTTCTTGGAGATACAAAGCTATTGCCACAG
AGAGAGAGAATTGAAAATCCCCTCCCTCTGCTGCAAACGACTGTTGAACCGAGCAAACCT
CAACAAAGGGAAATGTTACTTGATGCACTTTTAGAAATCTCCGACAGTGACCCGCTTCTG
CGATATTATGTGGATTCTGCGACACATGAAATCATACTTTCTTTCTTAGGGAAAGTACAA
ATGGAAGTGACTTGTGCTCTGCTGCAAGAAAAGTATCATGTGGAGATAGAAATAAAAGAG
CCTACAGTCATTTATATGGAAAGACCGTTAAAAAAAGCAGAGTATACCATTCACATCGAA
GTTCCACCGAATCCTTTCTGGGCTTCCATTGGTCTATCTGTAGCACCGCTTCCATTAGGG
AGCGGAGTACAGTATGAGAGCTCGGTTTCTCTTGGATACTTAAATCAATCGTTTCAAAAT
GCAGTTATGGAGGGGATACGCTATGGCTGTGAACAAGGATTGTATGGTTGGAATGTGACG
GACTGTAAAATCTGTTTTAAGTATGGCTTATACTATAGCCCTGTTAGTACCCCAGCAGAT
TTTCGGATGCTTGCTCCTATTGTATTGGAACAAGTCTTAAAAAAAGCTGGAACAGAATTG
TTAGAGCCATATCTTAGTTTTAAAATTTATGCGCCACAGGAATATCTTTCACGAGCATAC
AACGATGCTCCTAAATATTGTGCGAACATCGTAGACACTCAATTGAAAAATAATGAGGTC
ATTCTTAGTGGAGAAATCCCTGCTCGGTGTATTCAAAAATATCGTAGTGATTTAACTTTC
TTTACAAATGGACGTAGTGTTTGTTTAACAGAGTTAAAAGGGTACCATGTTACTACCGGT
GAACCTGTTTGCCAGCCCCGTCGTCCAAATAGTCGGATAGATAAAGTACGATATATGTTC
AATAAAATAACTTAG
>31801|590_44|Neisseria_gonorrhoeae|48|Neisseria_gonorrhoeae:1-1935
ATGGAGGAAAATCACATGAAAATTATTAATATTGGAGTTTTAGCTCATGTTGATGCAGGA
AAAACTACCTTAACAGAAAGCTTATTATATAACAGTGGAGCGATTACAGAATTAGGAAGC
GTGGACAAAGGTACAACGAGGACGGATAATACGCTTTTAGAACGTCAGAGAGGAATTACA
ATTCAGACAGGAATAACCTCTTTTCAGTGGGAAAATACGAAGGTGAACATCATAGACACG
CCAGGACATATGGATTTCTTAGCAGAAGTATATCGTTCATTATCAGTTTTAGATGGGGCA
ATTCTACTGATTTCTGCAAAAGATGGCGTACAAGCACAAACTCGTATATTATTTCATGCA
CTTAGGAAAATGGGGATTCCCACAATCTTTTTTATCAATAAGATTGACCAAAATGGAATT
GATTTATCAACGGTTTATCAGGATATTAAAGAGAAACTTTCTGCCGAAATTGTAATCAAA
CAGAAGGTAGAACTGTATCCTAATATGTGTGTGACGAACTTTACCGAATCTGAACAATGG
GATATGGTAATAGAAGGAAATGATTACCTTTTGGAGAAATATACGTCTGGGAAATTATTG
GAAGCATTAGAACTCGAACAAGAGGAAAGCATAAGATTTCATAATTGTTCCCTGTTCCCT
GTTTATCACGGAAGTGCAAAAAACAATATAGGGATTGATAACCTTATAGAAGTGATTACG
AATAAATTTTATTCATCAACACATCGAGGTCAGTCTGAACTTTGCGGAAAAGTTTTCAAA
ATTGAGTATTCGGAAAAAAGACAGCGTCTTGCATATATACGTCTTTATAGTGGCGTACTG
CATTTGCGAGATCCGGTTAGAATATCGGAAAAGGAAAAAATAAAAATTACAGAAATGTAT
ACTTCAATAAATGGTGAATTATGTAAAATCGATAAGGCTTATTCCGGGGAAATTGTTATT
TTGCAGAATGAGTTTTTGAAGTTAAATAGTGTTCTTGGAGATACAAAGCTATTGCCACAG
AGAGAGAGAATTGAAAATCCCCTCCCTCTGCTGCAAACGACTGTTGAACCGAGCAAACCT
CAACAAAGGGAAATGTTACTTGATGCACTTTTAGAAATCTCCGACAGTGACCCGCTTCTG
CGATATTATGTGGATTCTGCGACACATGAAATCATACTTTCTTTCTTAGGGAAAGTACAA
ATGGAAGTGACTTGTGCTCTGCTGCAAGAAAAGTATCATGTGGAGATAGAAATAAAAGAG
CCTACAGTCATTTATATGGAAAGACCGTTAAAAAAAGCAGAGTATACCATTCACATCGAA
GTTCCACCGAATCCTTTCTGGGCTTCCATTGGTCTATCTGTAGCACCGCTTCCATTAGGG
AGCGGAGTACAGTATGAGAGCTCGGTTTCTCTTGGATACTTAAATCAATCGTTTCAAAAT
GCAGTTATGGAGGGGATACGCTATGGCTGTGAACAAGGATTGTATGGTTGGAATGTGACG
GACTGTAAAATCTGTTTTAAGTATGGCTTATACTATAGCCCTGTTAGTACCCCAGCAGAT
TTTCGGATGCTTGCTCCTATTGTATTGGAACAAGTCTTAAAAAAAGCTGGAACAGAATTG
TTAGAGCCATATCTTAGTTTTAAAATTTATGCGCCACAGGAATATCTTTCACGAGCATAC
AACGATGCTCCTAAATATTGTGCGAACATCGTAGACACTCAATTGAAAAATAATGAGGTC
ATTCTTAGTGGAGAAATCCCTGCTCGGTGTATTCAAAAATATCGTAGTGATTTAACTTTC
TTTACAAATGGACGTAGTGTTTGTTTAACAGAGTTAAAAGGGTACCATGTTACTACCGGT
GAACCTGTTTGCCAGCCCCGTCGTCCAAATAGTCGGATAGATAAAGTACGATATATGTTC
AATAAAATAACTTAG
>31802|05_590_374|Neisseria_gonorrhoeae|32|Neisseria_gonorrhoeae:1-1935
ATGGAGGAAAATCACATGAAAATTATTAATATTGGAGTTTTAGCTCATGTTGATGCAGGA
AAAACTACCTTAACAGAAAGCTTATTATATAACAGTGGAGCGATTACAGAATTAGGAAGC
GTGGACAAAGGTACAACGAGGACGGATAATACGCTTTTAGAACGTCAGAGAGGAATTACA
ATTCAGACAGGAATAACCTCTTTTCAGTGGGAAAATACGAAGGTGAACATCATAGACACG
CCAGGACATATGGATTTCTTAGCAGAAGTATATCGTTCATTATCAGTTTTAGATGGGGCA
ATTCTACTGATTTCTGCAAAAGATGGCGTACAAGCACAAACTCGTATATTATTTCATGCA
CTTAGGAAAATGGGGATTCCCACAATCTTTTTTATCAATAAGATTGACCAAAATGGAATT
GATTTATCAACGGTTTATCAGGATATTAAAGAGAAACTTTCTGCCGAAATTGTAATCAAA
CAGAAGGTAGAACTGTATCCTAATATGTGTGTGACGAACTTTACCGAATCTGAACAATGG
GATATGGTAATAGAAGGAAATGATTACCTTTTGGAGAAATATACGTCTGGGAAATTATTG
GAAGCATTAGAACTCGAACAAGAGGAAAGCATAAGATTTCATAATTGTTCCCTGTTCCCT
GTTTATCACGGAAGTGCAAAAAACAATATAGGGATTGATAACCTTATAGAAGTGATTACG
AATAAATTTTATTCATCAACACATCGAGGTCAGTCTGAACTTTGCGGAAAAGTTTTCAAA
ATTGAGTATTCGGAAAAAAGACAGCGTCTTGCATATATACGTCTTTATAGTGGCGTACTG
CATTTGCGAGATCCGGTTAGAATATCGGAAAAGGAAAAAATAAAAATTACAGAAATGTAT
ACTTCAATAAATGGTGAATTATGTAAAATCGATAAGGCTTATTCCGGGGAAATTGTTATT
TTGCAGAATGAGTTTTTGAAGTTAAATAGTGTTCTTGGAGATACAAAGCTATTGCCACAG
AGAGAGAGAATTGAAAATCCCCTCCCTCTGCTGCAAACGACTGTTGAACCGAGCAAACCT
CAACAAAGGGAAATGTTACTTGATGCACTTTTAGAAATCTCCGACAGTGACCCGCTTCTG
CGATATTATGTGGATTCTGCGACACATGAAATCATACTTTCTTTCTTAGGGAAAGTACAA
ATGGAAGTGACTTGTGCTCTGCTGCAAGAAAAGTATCATGTGGAGATAGAAATAAAAGAG
CCTACAGTCATTTATATGGAAAGACCGTTAAAAAAAGCAGAGTATACCATTCACATCGAA
GTTCCACCGAATCCTTTCTGGGCTTCCATTGGTCTATCTGTAGCACCGCTTCCATTAGGG
AGCGGAGTACAGTATGAGAGCTCGGTTTCTCTTGGATACTTAAATCAATCGTTTCAAAAT
GCAGTTATGGAGGGGATACGCTATGGCTGTGAACAAGGATTGTATGGTTGGAATGTGACG
GACTGTAAAATCTGTTTTAAGTATGGCTTATACTATAGCCCTGTTAGTACCCCAGCAGAT
TTTCGGATGCTTGCTCCTATTGTATTGGAACAAGTCTTAAAAAAAGCTGGAACAGAATTG
TTAGAGCCATATCTTAGTTTTAAAATTTATGCGCCACAGGAATATCTTTCACGAGCATAC
AACGATGCTCCTAAATATTGTGCGAACATCGTAGACACTCAATTGAAAAATAATGAGGTC
ATTCTTAGTGGAGAAATCCCTGCTCGGTGTATTCAAAAATATCGTAGTGATTTAACTTTC
TTTACAAATGGACGTAGTGTTTGTTTAACAGAGTTAAAAGGGTACCATGTTACTACCGGT
GAACCTGTTTGCCAGCCCCGTCGTCCAAATAGTCGGATAGATAAAGTACGATATATGTTC
AATAAAATAACTTAG
>31813|IN_09_2768|Neisseria_gonorrhoeae|24|Neisseria_gonorrhoeae:1-1935
ATGGAGGAAAATCACATGAAAATTATTAATATTGGAGTTTTAGCTCATGTTGATGCAGGA
AAAACTACCTTAACAGAAAGCTTATTATATAACAGTGGAGCGATTACAGAATTAGGAAGC
GTGGACAAAGGTACAACGAGGACGGATAATACGCTTTTAGAACGTCAGAGAGGAATTACA
ATTCAGACAGGAATAACCTCTTTTCAGTGGGAAAATACGAAGGTGAACATCATAGACACG
CCAGGACATATGGATTTCTTAGCAGAAGTATATCGTTCATTATCAGTTTTAGATGGGGCA
ATTCTACTGATTTCTGCAAAAGATGGCGTACAAGCACAAACTCGTATATTATTTCATGCA
CTTAGGAAAATGGGGATTCCCACAATCTTTTTTATCAATAAGATTGACCAAAATGGAATT
GATTTATCAACGGTTTATCAGGATATTAAAGAGAAACTTTCTGCCGAAATTGTAATCAAA
CAGAAGGTAGAACTGTATCCTAATATGTGTGTGACGAACTTTACCGAATCTGAACAATGG
GATATGGTAATAGAAGGAAATGATTACCTTTTGGAGAAATATACGTCTGGGAAATTATTG
GAAGCATTAGAACTCGAACAAGAGGAAAGCATAAGATTTCATAATTGTTCCCTGTTCCCT
GTTTATCACGGAAGTGCAAAAAACAATATAGGGATTGATAACCTTATAGAAGTGATTACG
AATAAATTTTATTCATCAACACATCGAGGTCAGTCTGAACTTTGCGGAAAAGTTTTCAAA
ATTGAGTATTCGGAAAAAAGACAGCGTCTTGCATATATACGTCTTTATAGTGGCGTACTG
CATTTGCGAGATCCGGTTAGAATATCGGAAAAGGAAAAAATAAAAATTACAGAAATGTAT
ACTTCAATAAATGGTGAATTATGTAAAATCGATAAGGCTTATTCCGGGGAAATTGTTATT
TTGCAGAATGAGTTTTTGAAGTTAAATAGTGTTCTTGGAGATACAAAGCTATTGCCACAG
AGAGAGAGAATTGAAAATCCCCTCCCTCTGCTGCAAACGACTGTTGAACCGAGCAAACCT
CAACAAAGGGAAATGTTACTTGATGCACTTTTAGAAATCTCCGACAGTGACCCGCTTCTG
CGATATTATGTGGATTCTGCGACACATGAAATCATACTTTCTTTCTTAGGGAAAGTACAA
ATGGAAGTGACTTGTGCTCTGCTGCAAGAAAAGTATCATGTGGAGATAGAAATAAAAGAG
CCTACAGTCATTTATATGGAAAGACCGTTAAAAAAAGCAGAGTATACCATTCACATCGAA
GTTCCACCGAATCCTTTCTGGGCTTCCATTGGTCTATCTGTAGCACCGCTTCCATTAGGG
AGCGGAGTACAGTATGAGAGCTCGGTTTCTCTTGGATACTTAAATCAATCGTTTCAAAAT
GCAGTTATGGAGGGGATACGCTATGGCTGTGAACAAGGATTGTATGGTTGGAATGTGACG
GACTGTAAAATCTGTTTTAAGTATGGCTTATACTATAGCCCTGTTAGTACCCCAGCAGAT
TTTCGGATGCTTGCTCCTATTGTATTGGAACAAGTCTTAAAAAAAGCTGGAACAGAATTG
TTAGAGCCATATCTTAGTTTTAAAATTTATGCGCCACAGGAATATCTTTCACGAGCATAC
AACGATGCTCCTAAATATTGTGCGAACATCGTAGACACTCAATTGAAAAATAATGAGGTC
ATTCTTAGTGGAGAAATCCCTGCTCGGTGTATTCAAAAATATCGTAGTGATTTAACTTTC
TTTACAAATGGACGTAGTGTTTGTTTAACAGAGTTAAAAGGGTACCATGTTACTACCGGT
GAACCTGTTTGCCAGCCCCGTCGTCCAAATAGTCGGATAGATAAAGTACGATATATGTTC
AATAAAATAACTTAG
>31814|IN_08_1570|Neisseria_gonorrhoeae|12|Neisseria_gonorrhoeae:1-1935
ATGGAGGAAAATCACATGAAAATTATTAATATTGGAGTTTTAGCTCATGTTGATGCAGGA
AAAACTACCTTAACAGAAAGCTTATTATATAACAGTGGAGCGATTACAGAATTAGGAAGC
GTGGACAAAGGTACAACGAGGACGGATAATACGCTTTTAGAACGTCAGAGAGGAATTACA
ATTCAGACAGGAATAACCTCTTTTCAGTGGGAAAATACGAAGGTGAACATCATAGACACG
CCAGGACATATGGATTTCTTAGCAGAAGTATATCGTTCATTATCAGTTTTAGATGGGGCA
ATTCTACTGATTTCTGCAAAAGATGGCGTACAAGCACAAACTCGTATATTATTTCATGCA
CTTAGGAAAATGGGGATTCCCACAATCTTTTTTATCAATAAGATTGACCAAAATGGAATT
GATTTATCAACGGTTTATCAGGATATTAAAGAGAAACTTTCTGCCGAAATTGTAATCAAA
CAGAAGGTAGAACTGTATCCTAATATGTGTGTGACGAACTTTACCGAATCTGAACAATGG
GATATGGTAATAGAAGGAAATGATTACCTTTTGGAGAAATATACGTCTGGGAAATTATTG
GAAGCATTAGAACTCGAACAAGAGGAAAGCATAAGATTTCATAATTGTTCCCTGTTCCCT
GTTTATCACGGAAGTGCAAAAAACAATATAGGGATTGATAACCTTATAGAAGTGATTACG
AATAAATTTTATTCATCAACACATCGAGGTCAGTCTGAACTTTGCGGAAAAGTTTTCAAA
ATTGAGTATTCGGAAAAAAGACAGCGTCTTGCATATATACGTCTTTATAGTGGCGTACTG
CATTTGCGAGATCCGGTTAGAATATCGGAAAAGGAAAAAATAAAAATTACAGAAATGTAT
ACTTCAATAAATGGTGAATTATGTAAAATCGATAAGGCTTATTCCGGGGAAATTGTTATT
TTGCAGAATGAGTTTTTGAAGTTAAATAGTGTTCTTGGAGATACAAAGCTATTGCCACAG
AGAGAGAGAATTGAAAATCCCCTCCCTCTGCTGCAAACGACTGTTGAACCGAGCAAACCT
CAACAAAGGGAAATGTTACTTGATGCACTTTTAGAAATCTCCGACAGTGACCCGCTTCTG
CGATATTATGTGGATTCTGCGACACATGAAATCATACTTTCTTTCTTAGGGAAAGTACAA
ATGGAAGTGACTTGTGCTCTGCTGCAAGAAAAGTATCATGTGGAGATAGAAATAAAAGAG
CCTACAGTCATTTATATGGAAAGACCGTTAAAAAAAGCAGAGTATACCATTCACATCGAA
GTTCCACCGAATCCTTTCTGGGCTTCCATTGGTCTATCTGTAGCACCGCTTCCATTAGGG
AGCGGAGTACAGTATGAGAGCTCGGTTTCTCTTGGATACTTAAATCAATCGTTTCAAAAT
GCAGTTATGGAGGGGATACGCTATGGCTGTGAACAAGGATTGTATGGTTGGAATGTGACG
GACTGTAAAATCTGTTTTAAGTATGGCTTATACTATAGCCCTGTTAGTACCCCAGCAGAT
TTTCGGATGCTTGCTCCTATTGTATTGGAACAAGTCTTAAAAAAAGCTGGAACAGAATTG
TTAGAGCCATATCTTAGTTTTAAAATTTATGCGCCACAGGAATATCTTTCACGAGCATAC
AACGATGCTCCTAAATATTGTGCGAACATCGTAGACACTCAATTGAAAAATAATGAGGTC
ATTCTTAGTGGAGAAATCCCTGCTCGGTGTATTCAAAAATATCGTAGTGATTTAACTTTC
TTTACAAATGGACGTAGTGTTTGTTTAACAGAGTTAAAAGGGTACCATGTTACTACCGGT
GAACCTGTTTGCCAGCCCCGTCGTCCAAATAGTCGGATAGATAAAGTACGATATATGTTC
AATAAAATAACTTAG
>31815|989000114|Neisseria_gonorrhoeae|16|Neisseria_gonorrhoeae:1-1935
ATGGAGGAAAATCACATGAAAATTATTAATATTGGAGTTTTAGCTCATGTTGATGCAGGA
AAAACTACCTTAACAGAAAGCTTATTATATAACAGTGGAGCGATTACAGAATTAGGAAGC
GTGGACAAAGGTACAACGAGGACGGATAATACGCTTTTAGAACGTCAGAGAGGAATTACA
ATTCAGACAGGAATAACCTCTTTTCAGTGGGAAAATACGAAGGTGAACATCATAGACACG
CCAGGACATATGGATTTCTTAGCAGAAGTATATCGTTCATTATCAGTTTTAGATGGGGCA
ATTCTACTGATTTCTGCAAAAGATGGCGTACAAGCACAAACTCGTATATTATTTCATGCA
CTTAGGAAAATGGGGATTCCCACAATCTTTTTTATCAATAAGATTGACCAAAATGGAATT
GATTTATCAACGGTTTATCAGGATATTAAAGAGAAACTTTCTGCCGAAATTGTAATCAAA
CAGAAGGTAGAACTGTATCCTAATATGTGTGTGACGAACTTTACCGAATCTGAACAATGG
GATATGGTAATAGAAGGAAATGATTACCTTTTGGAGAAATATACGTCTGGGAAATTATTG
GAAGCATTAGAACTCGAACAAGAGGAAAGCATAAGATTTCATAATTGTTCCCTGTTCCCT
GTTTATCACGGAAGTGCAAAAAACAATATAGGGATTGATAACCTTATAGAAGTGATTACG
AATAAATTTTATTCATCAACACATCGAGGTCAGTCTGAACTTTGCGGAAAAGTTTTCAAA
ATTGAGTATTCGGAAAAAAGACAGCGTCTTGCATATATACGTCTTTATAGTGGCGTACTG
CATTTGCGAGATCCGGTTAGAATATCGGAAAAGGAAAAAATAAAAATTACAGAAATGTAT
ACTTCAATAAATGGTGAATTATGTAAAATCGATAAGGCTTATTCCGGGGAAATTGTTATT
TTGCAGAATGAGTTTTTGAAGTTAAATAGTGTTCTTGGAGATACAAAGCTATTGCCACAG
AGAGAGAGAATTGAAAATCCCCTCCCTCTGCTGCAAACGACTGTTGAACCGAGCAAACCT
CAACAAAGGGAAATGTTACTTGATGCACTTTTAGAAATCTCCGACAGTGACCCGCTTCTG
CGATATTATGTGGATTCTGCGACACATGAAATCATACTTTCTTTCTTAGGGAAAGTACAA
ATGGAAGTGACTTGTGCTCTGCTGCAAGAAAAGTATCATGTGGAGATAGAAATAAAAGAG
CCTACAGTCATTTATATGGAAAGACCGTTAAAAAAAGCAGAGTATACCATTCACATCGAA
GTTCCACCGAATCCTTTCTGGGCTTCCATTGGTCTATCTGTAGCACCGCTTCCATTAGGG
AGCGGAGTACAGTATGAGAGCTCGGTTTCTCTTGGATACTTAAATCAATCGTTTCAAAAT
GCAGTTATGGAGGGGATACGCTATGGCTGTGAACAAGGATTGTATGGTTGGAATGTGACG
GACTGTAAAATCTGTTTTAAGTATGGCTTATACTATAGCCCTGTTAGTACCCCAGCAGAT
TTTCGGATGCTTGCTCCTATTGTATTGGAACAAGTCTTAAAAAAAGCTGGAACAGAATTG
TTAGAGCCATATCTTAGTTTTAAAATTTATGCGCCACAGGAATATCTTTCACGAGCATAC
AACGATGCTCCTAAATATTGTGCGAACATCGTAGACACTCAATTGAAAAATAATGAGGTC
ATTCTTAGTGGAGAAATCCCTGCTCGGTGTATTCAAAAATATCGTAGTGATTTAACTTTC
TTTACAAATGGACGTAGTGTTTGTTTAACAGAGTTAAAAGGGTACCATGTTACTACCGGT
GAACCTGTTTGCCAGCCCCGTCGTCCAAATAGTCGGATAGATAAAGTACGATATATGTTC
AATAAAATAACTTAG
>31816|999000135|Neisseria_gonorrhoeae||Neisseria_gonorrhoeae:1-1935
ATGGAGGAAAATCACATGAAAATTATTAATATTGGAGTTTTAGCTCATGTTGATGCAGGA
AAAACTACCTTAACAGAAAGCTTATTATATAACAGTGGAGCGATTACAGAATTAGGAAGC
GTGGACAAAGGTACAACGAGGACGGATAATACGCTTTTAGAACGTCAGAGAGGAATTACA
ATTCAGACAGGAATAACCTCTTTTCAGTGGGAAAATACGAAGGTGAACATCATAGACACG
CCAGGACATATGGATTTCTTAGCAGAAGTATATCGTTCATTATCAGTTTTAGATGGGGCA
ATTCTACTGATTTCTGCAAAAGATGGCGTACAAGCACAAACTCGTATATTATTTCATGCA
CTTAGGAAAATGGGGATTCCCACAATCTTTTTTATCAATAAGATTGACCAAAATGGAATT
GATTTATCAACGGTTTATCAGGATATTAAAGAGAAACTTTCTGCCGAAATTGTAATCAAA
CAGAAGGTAGAACTGTATCCTAATATGTGTGTGACGAACTTTACCGAATCTGAACAATGG
GATATGGTAATAGAAGGAAATGATTACCTTTTGGAGAAATATACGTCTGGGAAATTATTG
GAAGCATTAGAACTCGAACAAGAGGAAAGCATAAGATTTCATAATTGTTCCCTGTTCCCT
GTTTATCACGGAAGTGCAAAAAACAATATAGGGATTGATAACCTTATAGAAGTGATTACG
AATAAATTTTATTCATCAACACATCGAGGTCAGTCTGAACTTTGCGGAAAAGTTTTCAAA
ATTGAGTATTCGGAAAAAAGACAGCGTCTTGCATATATACGTCTTTATAGTGGCGTACTG
CATTTGCGAGATCCGGTTAGAATATCGGAAAAGGAAAAAATAAAAATTACAGAAATGTAT
ACTTCAATAAATGGTGAATTATGTAAAATCGATAAGGCTTATTCCGGGGAAATTGTTATT
TTGCAGAATGAGTTTTTGAAGTTAAATAGTGTTCTTGGAGATACAAAGCTATTGCCACAG
AGAGAGAGAATTGAAAATCCCCTCCCTCTGCTGCAAACGACTGTTGAACCGAGCAAACCT
CAACAAAGGGAAATGTTACTTGATGCACTTTTAGAAATCTCCGACAGTGACCCGCTTCTG
CGATATTATGTGGATTCTGCGACACATGAAATCATACTTTCTTTCTTAGGGAAAGTACAA
ATGGAAGTGACTTGTGCTCTGCTGCAAGAAAAGTATCATGTGGAGATAGAAATAAAAGAG
CCTACAGTCATTTATATGGAAAGACCGTTAAAAAAAGCAGAGTATACCATTCACATCGAA
GTTCCACCGAATCCTTTCTGGGCTTCCATTGGTCTATCTGTAGCACCGCTTCCATTAGGG
AGCGGAGTACAGTATGAGAGCTCGGTTTCTCTTGGATACTTAAATCAATCGTTTCAAAAT
GCAGTTATGGAGGGGATACGCTATGGCTGTGAACAAGGATTGTATGGTTGGAATGTGACG
GACTGTAAAATCTGTTTTAAGTATGGCTTATACTATAGCCCTGTTAGTACCCCAGCAGAT
TTTCGGATGCTTGCTCCTATTGTATTGGAACAAGTCTTAAAAAAAGCTGGAACAGAATTG
TTAGAGCCATATCTTAGTTTTAAAATTTATGCGCCACAGGAATATCTTTCACGAGCATAC
AACGATGCTCCTAAATATTGTGCGAACATCGTAGACACTCAATTGAAAAATAATGAGGTC
ATTCTTAGTGGAGAAATCCCTGCTCGGTGTATTCAAAAATATCGTAGTGATTTAACTTTC
TTTACAAATGGACGTAGTGTTTGTTTAACAGAGTTAAAAGGGTACCATGTTACTACCGGT
GAACCTGTTTGCCAGCCCCGTCGTCCAAATAGTCGGATAGATAAAGTACGATATATGTTC
AATAAAATAACTTAG
>31823|POL_10_21|Neisseria_gonorrhoeae||Neisseria_gonorrhoeae:1-1935
ATGGAGGAAAATCACATGAAAATTATTAATATTGGAGTTTTAGCTCATGTTGATGCAGGA
AAAACTACCTTAACAGAAAGCTTATTATATAACAGTGGAGCGATTACAGAATTAGGAAGC
GTGGACAAAGGTACAACGAGGACGGATAATACGCTTTTAGAACGTCAGAGAGGAATTACA
ATTCAGACAGGAATAACCTCTTTTCAGTGGGAAAATACGAAGGTGAACATCATAGACACG
CCAGGACATATGGATTTCTTAGCAGAAGTATATCGTTCATTATCAGTTTTAGATGGGGCA
ATTCTACTGATTTCTGCAAAAGATGGCGTACAAGCACAAACTCGTATATTATTTCATGCA
CTTAGGAAAATGGGGATTCCCACAATCTTTTTTATCAATAAGATTGACCAAAATGGAATT
GATTTATCAACGGTTTATCAGGATATTAAAGAGAAACTTTCTGCCGAAATTGTAATCAAA
CAGAAGGTAGAACTGTATCCTAATATGTGTGTGACGAACTTTACCGAATCTGAACAATGG
GATATGGTAATAGAAGGAAATGATTACCTTTTGGAGAAATATACGTCTGGGAAATTATTG
GAAGCATTAGAACTCGAACAAGAGGAAAGCATAAGATTTCATAATTGTTCCCTGTTCCCT
GTTTATCACGGAAGTGCAAAAAACAATATAGGGATTGATAACCTTATAGAAGTGATTACG
AATAAATTTTATTCATCAACACATCGAGGTCAGTCTGAACTTTGCGGAAAAGTTTTCAAA
ATTGAGTATTCGGAAAAAAGACAGCGTCTTGCATATATACGTCTTTATAGTGGCGTACTG
CATTTGCGAGATCCGGTTAGAATATCGGAAAAGGAAAAAATAAAAATTACAGAAATGTAT
ACTTCAATAAATGGTGAATTATGTAAAATCGATAAGGCTTATTCCGGGGAAATTGTTATT
TTGCAGAATGAGTTTTTGAAGTTAAATAGTGTTCTTGGAGATACAAAGCTATTGCCACAG
AGAGAGAGAATTGAAAATCCCCTCCCTCTGCTGCAAACGACTGTTGAACCGAGCAAACCT
CAACAAAGGGAAATGTTACTTGATGCACTTTTAGAAATCTCCGACAGTGACCCGCTTCTG
CGATATTATGTGGATTCTGCGACACATGAAATCATACTTTCTTTCTTAGGGAAAGTACAA
ATGGAAGTGACTTGTGCTCTGCTGCAAGAAAAGTATCATGTGGAGATAGAAATAAAAGAG
CCTACAGTCATTTATATGGAAAGACCGTTAAAAAAAGCAGAGTATACCATTCACATCGAA
GTTCCACCGAATCCTTTCTGGGCTTCCATTGGTCTATCTGTAGCACCGCTTCCATTAGGG
AGCGGAGTACAGTATGAGAGCTCGGTTTCTCTTGGATACTTAAATCAATCGTTTCAAAAT
GCAGTTATGGAGGGGATACGCTATGGCTGTGAACAAGGATTGTATGGTTGGAATGTGACG
GACTGTAAAATCTGTTTTAAGTATGGCTTATACTATAGCCCTGTTAGTACCCCAGCAGAT
TTTCGGATGCTTGCTCCTATTGTATTGGAACAAGTCTTAAAAAAAGCTGGAACAGAATTG
TTAGAGCCATATCTTAGTTTTAAAATTTATGCGCCACAGGAATATCTTTCACGAGCATAC
AACGATGCTCCTAAATATTGTGCGAACATCGTAGACACTCAATTGAAAAATAATGAGGTC
ATTCTTAGTGGAGAAATCCCTGCTCGGTGTATTCAAAAATATCGTAGTGATTTAACTTTC
TTTACAAATGGACGTAGTGTTTGTTTAACAGAGTTAAAAGGGTACCATGTTACTACCGGT
GAACCTGTTTGCCAGCCCCGTCGTCCAAATAGTCGGATAGATAAAGTACGATATATGTTC
AATAAAATAACTTAG
>31824|POL_10_22|Neisseria_gonorrhoeae||Neisseria_gonorrhoeae:1-1935
ATGGAGGAAAATCACATGAAAATTATTAATATTGGAGTTTTAGCTCATGTTGATGCAGGA
AAAACTACCTTAACAGAAAGCTTATTATATAACAGTGGAGCGATTACAGAATTAGGAAGC
GTGGACAAAGGTACAACGAGGACGGATAATACGCTTTTAGAACGTCAGAGAGGAATTACA
ATTCAGACAGGAATAACCTCTTTTCAGTGGGAAAATACGAAGGTGAACATCATAGACACG
CCAGGACATATGGATTTCTTAGCAGAAGTATATCGTTCATTATCAGTTTTAGATGGGGCA
ATTCTACTGATTTCTGCAAAAGATGGCGTACAAGCACAAACTCGTATATTATTTCATGCA
CTTAGGAAAATGGGGATTCCCACAATCTTTTTTATCAATAAGATTGACCAAAATGGAATT
GATTTATCAACGGTTTATCAGGATATTAAAGAGAAACTTTCTGCCGAAATTGTAATCAAA
CAGAAGGTAGAACTGTATCCTAATATGTGTGTGACGAACTTTACCGAATCTGAACAATGG
GATATGGTAATAGAAGGAAATGATTACCTTTTGGAGAAATATACGTCTGGGAAATTATTG
GAAGCATTAGAACTCGAACAAGAGGAAAGCATAAGATTTCATAATTGTTCCCTGTTCCCT
GTTTATCACGGAAGTGCAAAAAACAATATAGGGATTGATAACCTTATAGAAGTGATTACG
AATAAATTTTATTCATCAACACATCGAGGTCAGTCTGAACTTTGCGGAAAAGTTTTCAAA
ATTGAGTATTCGGAAAAAAGACAGCGTCTTGCATATATACGTCTTTATAGTGGCGTACTG
CATTTGCGAGATCCGGTTAGAATATCGGAAAAGGAAAAAATAAAAATTACAGAAATGTAT
ACTTCAATAAATGGTGAATTATGTAAAATCGATAAGGCTTATTCCGGGGAAATTGTTATT
TTGCAGAATGAGTTTTTGAAGTTAAATAGTGTTCTTGGAGATACAAAGCTATTGCCACAG
AGAGAGAGAATTGAAAATCCCCTCCCTCTGCTGCAAACGACTGTTGAACCGAGCAAACCT
CAACAAAGGGAAATGTTACTTGATGCACTTTTAGAAATCTCCGACAGTGACCCGCTTCTG
CGATATTATGTGGATTCTGCGACACATGAAATCATACTTTCTTTCTTAGGGAAAGTACAA
ATGGAAGTGACTTGTGCTCTGCTGCAAGAAAAGTATCATGTGGAGATAGAAATAAAAGAG
CCTACAGTCATTTATATGGAAAGACCGTTAAAAAAAGCAGAGTATACCATTCACATCGAA
GTTCCACCGAATCCTTTCTGGGCTTCCATTGGTCTATCTGTAGCACCGCTTCCATTAGGG
AGCGGAGTACAGTATGAGAGCTCGGTTTCTCTTGGATACTTAAATCAATCGTTTCAAAAT
GCAGTTATGGAGGGGATACGCTATGGCTGTGAACAAGGATTGTATGGTTGGAATGTGACG
GACTGTAAAATCTGTTTTAAGTATGGCTTATACTATAGCCCTGTTAGTACCCCAGCAGAT
TTTCGGATGCTTGCTCCTATTGTATTGGAACAAGTCTTAAAAAAAGCTGGAACAGAATTG
TTAGAGCCATATCTTAGTTTTAAAATTTATGCGCCACAGGAATATCTTTCACGAGCATAC
AACGATGCTCCTAAATATTGTGCGAACATCGTAGACACTCAATTGAAAAATAATGAGGTC
ATTCTTAGTGGAGAAATCCCTGCTCGGTGTATTCAAAAATATCGTAGTGATTTAACTTTC
TTTACAAATGGACGTAGTGTTTGTTTAACAGAGTTAAAAGGGTACCATGTTACTACCGGT
GAACCTGTTTGCCAGCCCCGTCGTCCAAATAGTCGGATAGATAAAGTACGATATATGTTC
AATAAAATAACTTAG
>31825|POL_10_29|Neisseria_gonorrhoeae||Neisseria_gonorrhoeae:1-1935
ATGGAGGAAAATCACATGAAAATTATTAATATTGGAGTTTTAGCTCATGTTGATGCAGGA
AAAACTACCTTAACAGAAAGCTTATTATATAACAGTGGAGCGATTACAGAATTAGGAAGC
GTGGACAAAGGTACAACGAGGACGGATAATACGCTTTTAGAACGTCAGAGAGGAATTACA
ATTCAGACAGGAATAACCTCTTTTCAGTGGGAAAATACGAAGGTGAACATCATAGACACG
CCAGGACATATGGATTTCTTAGCAGAAGTATATCGTTCATTATCAGTTTTAGATGGGGCA
ATTCTACTGATTTCTGCAAAAGATGGCGTACAAGCACAAACTCGTATATTATTTCATGCA
CTTAGGAAAATGGGGATTCCCACAATCTTTTTTATCAATAAGATTGACCAAAATGGAATT
GATTTATCAACGGTTTATCAGGATATTAAAGAGAAACTTTCTGCCGAAATTGTAATCAAA
CAGAAGGTAGAACTGTATCCTAATATGTGTGTGACGAACTTTACCGAATCTGAACAATGG
GATATGGTAATAGAAGGAAATGATTACCTTTTGGAGAAATATACGTCTGGGAAATTATTG
GAAGCATTAGAACTCGAACAAGAGGAAAGCATAAGATTTCATAATTGTTCCCTGTTCCCT
GTTTATCACGGAAGTGCAAAAAACAATATAGGGATTGATAACCTTATAGAAGTGATTACG
AATAAATTTTATTCATCAACACATCGAGGTCAGTCTGAACTTTGCGGAAAAGTTTTCAAA
ATTGAGTATTCGGAAAAAAGACAGCGTCTTGCATATATACGTCTTTATAGTGGCGTACTG
CATTTGCGAGATCCGGTTAGAATATCGGAAAAGGAAAAAATAAAAATTACAGAAATGTAT
ACTTCAATAAATGGTGAATTATGTAAAATCGATAAGGCTTATTCCGGGGAAATTGTTATT
TTGCAGAATGAGTTTTTGAAGTTAAATAGTGTTCTTGGAGATACAAAGCTATTGCCACAG
AGAGAGAGAATTGAAAATCCCCTCCCTCTGCTGCAAACGACTGTTGAACCGAGCAAACCT
CAACAAAGGGAAATGTTACTTGATGCACTTTTAGAAATCTCCGACAGTGACCCGCTTCTG
CGATATTATGTGGATTCTGCGACACATGAAATCATACTTTCTTTCTTAGGGAAAGTACAA
ATGGAAGTGACTTGTGCTCTGCTGCAAGAAAAGTATCATGTGGAGATAGAAATAAAAGAG
CCTACAGTCATTTATATGGAAAGACCGTTAAAAAAAGCAGAGTATACCATTCACATCGAA
GTTCCACCGAATCCTTTCTGGGCTTCCATTGGTCTATCTGTAGCACCGCTTCCATTAGGG
AGCGGAGTACAGTATGAGAGCTCGGTTTCTCTTGGATACTTAAATCAATCGTTTCAAAAT
GCAGTTATGGAGGGGATACGCTATGGCTGTGAACAAGGATTGTATGGTTGGAATGTGACG
GACTGTAAAATCTGTTTTAAGTATGGCTTATACTATAGCCCTGTTAGTACCCCAGCAGAT
TTTCGGATGCTTGCTCCTATTGTATTGGAACAAGTCTTAAAAAAAGCTGGAACAGAATTG
TTAGAGCCATATCTTAGTTTTAAAATTTATGCGCCACAGGAATATCTTTCACGAGCATAC
AACGATGCTCCTAAATATTGTGCGAACATCGTAGACACTCAATTGAAAAATAATGAGGTC
ATTCTTAGTGGAGAAATCCCTGCTCGGTGTATTCAAAAATATCGTAGTGATTTAACTTTC
TTTACAAATGGACGTAGTGTTTGTTTAACAGAGTTAAAAGGGTACCATGTTACTACCGGT
GAACCTGTTTGCCAGCCCCGTCGTCCAAATAGTCGGATAGATAAAGTACGATATATGTTC
AATAAAATAACTTAG
>31836|999000020|Neisseria_gonorrhoeae||Neisseria_gonorrhoeae:1-1935
ATGGAGGAAAATCACATGAAAATTATTAATATTGGAGTTTTAGCTCATGTTGATGCAGGA
AAAACTACCTTAACAGAAAGCTTATTATATAACAGTGGAGCGATTACAGAATTAGGAAGC
GTGGACAAAGGTACAACGAGGACGGATAATACGCTTTTAGAACGTCAGAGAGGAATTACA
ATTCAGACAGGAATAACCTCTTTTCAGTGGGAAAATACGAAGGTGAACATCATAGACACG
CCAGGACATATGGATTTCTTAGCAGAAGTATATCGTTCATTATCAGTTTTAGATGGGGCA
ATTCTACTGATTTCTGCAAAAGATGGCGTACAAGCACAAACTCGTATATTATTTCATGCA
CTTAGGAAAATGGGGATTCCCACAATCTTTTTTATCAATAAGATTGACCAAAATGGAATT
GATTTATCAACGGTTTATCAGGATATTAAAGAGAAACTTTCTGCCGAAATTGTAATCAAA
CAGAAGGTAGAACTGTATCCTAATATGTGTGTGACGAACTTTACCGAATCTGAACAATGG
GATATGGTAATAGAAGGAAATGATTACCTTTTGGAGAAATATACGTCTGGGAAATTATTG
GAAGCATTAGAACTCGAACAAGAGGAAAGCATAAGATTTCATAATTGTTCCCTGTTCCCT
GTTTATCACGGAAGTGCAAAAAACAATATAGGGATTGATAACCTTATAGAAGTGATTACG
AATAAATTTTATTCATCAACACATCGAGGTCAGTCTGAACTTTGCGGAAAAGTTTTCAAA
ATTGAGTATTCGGAAAAAAGACAGCGTCTTGCATATATACGTCTTTATAGTGGCGTACTG
CATTTGCGAGATCCGGTTAGAATATCGGAAAAGGAAAAAATAAAAATTACAGAAATGTAT
ACTTCAATAAATGGTGAATTATGTAAAATCGATAAGGCTTATTCCGGGGAAATTGTTATT
TTGCAGAATGAGTTTTTGAAGTTAAATAGTGTTCTTGGAGATACAAAGCTATTGCCACAG
AGAGAGAGAATTGAAAATCCCCTCCCTCTGCTGCAAACGACTGTTGAACCGAGCAAACCT
CAACAAAGGGAAATGTTACTTGATGCACTTTTAGAAATCTCCGACAGTGACCCGCTTCTG
CGATATTATGTGGATTCTGCGACACATGAAATCATACTTTCTTTCTTAGGGAAAGTACAA
ATGGAAGTGACTTGTGCTCTGCTGCAAGAAAAGTATCATGTGGAGATAGAAATAAAAGAG
CCTACAGTCATTTATATGGAAAGACCGTTAAAAAAAGCAGAGTATACCATTCACATCGAA
GTTCCACCGAATCCTTTCTGGGCTTCCATTGGTCTATCTGTAGCACCGCTTCCATTAGGG
AGCGGAGTACAGTATGAGAGCTCGGTTTCTCTTGGATACTTAAATCAATCGTTTCAAAAT
GCAGTTATGGAGGGGATACGCTATGGCTGTGAACAAGGATTGTATGGTTGGAATGTGACG
GACTGTAAAATCTGTTTTAAGTATGGCTTATACTATAGCCCTGTTAGTACCCCAGCAGAT
TTTCGGATGCTTGCTCCTATTGTATTGGAACAAGTCTTAAAAAAAGCTGGAACAGAATTG
TTAGAGCCATATCTTAGTTTTAAAATTTATGCGCCACAGGAATATCTTTCACGAGCATAC
AACGATGCTCCTAAATATTGTGCGAACATCGTAGACACTCAATTGAAAAATAATGAGGTC
ATTCTTAGTGGAGAAATCCCTGCTCGGTGTATTCAAAAATATCGTAGTGATTTAACTTTC
TTTACAAATGGACGTAGTGTTTGTTTAACAGAGTTAAAAGGGTACCATGTTACTACCGGT
GAACCTGTTTGCCAGCCCCGTCGTCCAAATAGTCGGATAGATAAAGTACGATATATGTTC
AATAAAATAACTTAG
>31837|999000023|Neisseria_gonorrhoeae||Neisseria_gonorrhoeae:1-1935
ATGGAGGAAAATCACATGAAAATTATTAATATTGGAGTTTTAGCTCATGTTGATGCAGGA
AAAACTACCTTAACAGAAAGCTTATTATATAACAGTGGAGCGATTACAGAATTAGGAAGC
GTGGACAAAGGTACAACGAGGACGGATAATACGCTTTTAGAACGTCAGAGAGGAATTACA
ATTCAGACAGGAATAACCTCTTTTCAGTGGGAAAATACGAAGGTGAACATCATAGACACG
CCAGGACATATGGATTTCTTAGCAGAAGTATATCGTTCATTATCAGTTTTAGATGGGGCA
ATTCTACTGATTTCTGCAAAAGATGGCGTACAAGCACAAACTCGTATATTATTTCATGCA
CTTAGGAAAATGGGGATTCCCACAATCTTTTTTATCAATAAGATTGACCAAAATGGAATT
GATTTATCAACGGTTTATCAGGATATTAAAGAGAAACTTTCTGCCGAAATTGTAATCAAA
CAGAAGGTAGAACTGTATCCTAATATGTGTGTGACGAACTTTACCGAATCTGAACAATGG
GATATGGTAATAGAAGGAAATGATTACCTTTTGGAGAAATATACGTCTGGGAAATTATTG
GAAGCATTAGAACTCGAACAAGAGGAAAGCATAAGATTTCATAATTGTTCCCTGTTCCCT
GTTTATCACGGAAGTGCAAAAAACAATATAGGGATTGATAACCTTATAGAAGTGATTACG
AATAAATTTTATTCATCAACACATCGAGGTCAGTCTGAACTTTGCGGAAAAGTTTTCAAA
ATTGAGTATTCGGAAAAAAGACAGCGTCTTGCATATATACGTCTTTATAGTGGCGTACTG
CATTTGCGAGATCCGGTTAGAATATCGGAAAAGGAAAAAATAAAAATTACAGAAATGTAT
ACTTCAATAAATGGTGAATTATGTAAAATCGATAAGGCTTATTCCGGGGAAATTGTTATT
TTGCAGAATGAGTTTTTGAAGTTAAATAGTGTTCTTGGAGATACAAAGCTATTGCCACAG
AGAGAGAGAATTGAAAATCCCCTCCCTCTGCTGCAAACGACTGTTGAACCGAGCAAACCT
CAACAAAGGGAAATGTTACTTGATGCACTTTTAGAAATCTCCGACAGTGACCCGCTTCTG
CGATATTATGTGGATTCTGCGACACATGAAATCATACTTTCTTTCTTAGGGAAAGTACAA
ATGGAAGTGACTTGTGCTCTGCTGCAAGAAAAGTATCATGTGGAGATAGAAATAAAAGAG
CCTACAGTCATTTATATGGAAAGACCGTTAAAAAAAGCAGAGTATACCATTCACATCGAA
GTTCCACCGAATCCTTTCTGGGCTTCCATTGGTCTATCTGTAGCACCGCTTCCATTAGGG
AGCGGAGTACAGTATGAGAGCTCGGTTTCTCTTGGATACTTAAATCAATCGTTTCAAAAT
GCAGTTATGGAGGGGATACGCTATGGCTGTGAACAAGGATTGTATGGTTGGAATGTGACG
GACTGTAAAATCTGTTTTAAGTATGGCTTATACTATAGCCCTGTTAGTACCCCAGCAGAT
TTTCGGATGCTTGCTCCTATTGTATTGGAACAAGTCTTAAAAAAAGCTGGAACAGAATTG
TTAGAGCCATATCTTAGTTTTAAAATTTATGCGCCACAGGAATATCTTTCACGAGCATAC
AACGATGCTCCTAAATATTGTGCGAACATCGTAGACACTCAATTGAAAAATAATGAGGTC
ATTCTTAGTGGAGAAATCCCTGCTCGGTGTATTCAAAAATATCGTAGTGATTTAACTTTC
TTTACAAATGGACGTAGTGTTTGTTTAACAGAGTTAAAAGGGTACCATGTTACTACCGGT
GAACCTGTTTGCCAGCCCCGTCGTCCAAATAGTCGGATAGATAAAGTACGATATATGTTC
AATAAAATAACTTAG
>31851|989000060|Neisseria_gonorrhoeae||Neisseria_gonorrhoeae:1-1935
ATGGAGGAAAATCACATGAAAATTATTAATATTGGAGTTTTAGCTCATGTTGATGCAGGA
AAAACTACCTTAACAGAAAGCTTATTATATAACAGTGGAGCGATTACAGAATTAGGAAGC
GTGGACAAAGGTACAACGAGGACGGATAATACGCTTTTAGAACGTCAGAGAGGAATTACA
ATTCAGACAGGAATAACCTCTTTTCAGTGGGAAAATACGAAGGTGAACATCATAGACACG
CCAGGACATATGGATTTCTTAGCAGAAGTATATCGTTCATTATCAGTTTTAGATGGGGCA
ATTCTACTGATTTCTGCAAAAGATGGCGTACAAGCACAAACTCGTATATTATTTCATGCA
CTTAGGAAAATGGGGATTCCCACAATCTTTTTTATCAATAAGATTGACCAAAATGGAATT
GATTTATCAACGGTTTATCAGGATATTAAAGAGAAACTTTCTGCCGAAATTGTAATCAAA
CAGAAGGTAGAACTGTATCCTAATATGTGTGTGACGAACTTTACCGAATCTGAACAATGG
GATATGGTAATAGAAGGAAATGATTACCTTTTGGAGAAATATACGTCTGGGAAATTATTG
GAAGCATTAGAACTCGAACAAGAGGAAAGCATAAGATTTCATAATTGTTCCCTGTTCCCT
GTTTATCACGGAAGTGCAAAAAACAATATAGGGATTGATAACCTTATAGAAGTGATTACG
AATAAATTTTATTCATCAACACATCGAGGTCAGTCTGAACTTTGCGGAAAAGTTTTCAAA
ATTGAGTATTCGGAAAAAAGACAGCGTCTTGCATATATACGTCTTTATAGTGGCGTACTG
CATTTGCGAGATCCGGTTAGAATATCGGAAAAGGAAAAAATAAAAATTACAGAAATGTAT
ACTTCAATAAATGGTGAATTATGTAAAATCGATAAGGCTTATTCCGGGGAAATTGTTATT
TTGCAGAATGAGTTTTTGAAGTTAAATAGTGTTCTTGGAGATACAAAGCTATTGCCACAG
AGAGAGAGAATTGAAAATCCCCTCCCTCTGCTGCAAACGACTGTTGAACCGAGCAAACCT
CAACAAAGGGAAATGTTACTTGATGCACTTTTAGAAATCTCCGACAGTGACCCGCTTCTG
CGATATTATGTGGATTCTGCGACACATGAAATCATACTTTCTTTCTTAGGGAAAGTACAA
ATGGAAGTGACTTGTGCTCTGCTGCAAGAAAAGTATCATGTGGAGATAGAAATAAAAGAG
CCTACAGTCATTTATATGGAAAGACCGTTAAAAAAAGCAGAGTATACCATTCACATCGAA
GTTCCACCGAATCCTTTCTGGGCTTCCATTGGTCTATCTGTAGCACCGCTTCCATTAGGG
AGCGGAGTACAGTATGAGAGCTCGGTTTCTCTTGGATACTTAAATCAATCGTTTCAAAAT
GCAGTTATGGAGGGGATACGCTATGGCTGTGAACAAGGATTGTATGGTTGGAATGTGACG
GACTGTAAAATCTGTTTTAAGTATGGCTTATACTATAGCCCTGTTAGTACCCCAGCAGAT
TTTCGGATGCTTGCTCCTATTGTATTGGAACAAGTCTTAAAAAAAGCTGGAACAGAATTG
TTAGAGCCATATCTTAGTTTTAAAATTTATGCGCCACAGGAATATCTTTCACGAGCATAC
AACGATGCTCCTAAATATTGTGCGAACATCGTAGACACTCAATTGAAAAATAATGAGGTC
ATTCTTAGTGGAGAAATCCCTGCTCGGTGTATTCAAAAATATCGTAGTGATTTAACTTTC
TTTACAAATGGACGTAGTGTTTGTTTAACAGAGTTAAAAGGGTACCATGTTACTACCGGT
GAACCTGTTTGCCAGCCCCGTCGTCCAAATAGTCGGATAGATAAAGTACGATATATGTTC
AATAAAATAACTTAG
>31854|989000077|Neisseria_gonorrhoeae||Neisseria_gonorrhoeae:1-1935
ATGGAGGAAAATCACATGAAAATTATTAATATTGGAGTTTTAGCTCATGTTGATGCAGGA
AAAACTACCTTAACAGAAAGCTTATTATATAACAGTGGAGCGATTACAGAATTAGGAAGC
GTGGACAAAGGTACAACGAGGACGGATAATACGCTTTTAGAACGTCAGAGAGGAATTACA
ATTCAGACAGGAATAACCTCTTTTCAGTGGGAAAATACGAAGGTGAACATCATAGACACG
CCAGGACATATGGATTTCTTAGCAGAAGTATATCGTTCATTATCAGTTTTAGATGGGGCA
ATTCTACTGATTTCTGCAAAAGATGGCGTACAAGCACAAACTCGTATATTATTTCATGCA
CTTAGGAAAATGGGGATTCCCACAATCTTTTTTATCAATAAGATTGACCAAAATGGAATT
GATTTATCAACGGTTTATCAGGATATTAAAGAGAAACTTTCTGCCGAAATTGTAATCAAA
CAGAAGGTAGAACTGTATCCTAATATGTGTGTGACGAACTTTACCGAATCTGAACAATGG
GATATGGTAATAGAAGGAAATGATTACCTTTTGGAGAAATATACGTCTGGGAAATTATTG
GAAGCATTAGAACTCGAACAAGAGGAAAGCATAAGATTTCATAATTGTTCCCTGTTCCCT
GTTTATCACGGAAGTGCAAAAAACAATATAGGGATTGATAACCTTATAGAAGTGATTACG
AATAAATTTTATTCATCAACACATCGAGGTCAGTCTGAACTTTGCGGAAAAGTTTTCAAA
ATTGAGTATTCGGAAAAAAGACAGCGTCTTGCATATATACGTCTTTATAGTGGCGTACTG
CATTTGCGAGATCCGGTTAGAATATCGGAAAAGGAAAAAATAAAAATTACAGAAATGTAT
ACTTCAATAAATGGTGAATTATGTAAAATCGATAAGGCTTATTCCGGGGAAATTGTTATT
TTGCAGAATGAGTTTTTGAAGTTAAATAGTGTTCTTGGAGATACAAAGCTATTGCCACAG
AGAGAGAGAATTGAAAATCCCCTCCCTCTGCTGCAAACGACTGTTGAACCGAGCAAACCT
CAACAAAGGGAAATGTTACTTGATGCACTTTTAGAAATCTCCGACAGTGACCCGCTTCTG
CGATATTATGTGGATTCTGCGACACATGAAATCATACTTTCTTTCTTAGGGAAAGTACAA
ATGGAAGTGACTTGTGCTCTGCTGCAAGAAAAGTATCATGTGGAGATAGAAATAAAAGAG
CCTACAGTCATTTATATGGAAAGACCGTTAAAAAAAGCAGAGTATACCATTCACATCGAA
GTTCCACCGAATCCTTTCTGGGCTTCCATTGGTCTATCTGTAGCACCGCTTCCATTAGGG
AGCGGAGTACAGTATGAGAGCTCGGTTTCTCTTGGATACTTAAATCAATCGTTTCAAAAT
GCAGTTATGGAGGGGATACGCTATGGCTGTGAACAAGGATTGTATGGTTGGAATGTGACG
GACTGTAAAATCTGTTTTAAGTATGGCTTATACTATAGCCCTGTTAGTACCCCAGCAGAT
TTTCGGATGCTTGCTCCTATTGTATTGGAACAAGTCTTAAAAAAAGCTGGAACAGAATTG
TTAGAGCCATATCTTAGTTTTAAAATTTATGCGCCACAGGAATATCTTTCACGAGCATAC
AACGATGCTCCTAAATATTGTGCGAACATCGTAGACACTCAATTGAAAAATAATGAGGTC
ATTCTTAGTGGAGAAATCCCTGCTCGGTGTATTCAAAAATATCGTAGTGATTTAACTTTC
TTTACAAATGGACGTAGTGTTTGTTTAACAGAGTTAAAAGGGTACCATGTTACTACCGGT
GAACCTGTTTGCCAGCCCCGTCGTCCAAATAGTCGGATAGATAAAGTACGATATATGTTC
AATAAAATAACTTAG
>31855|989000142|Neisseria_gonorrhoeae||Neisseria_gonorrhoeae:1-1935
ATGGAGGAAAATCACATGAAAATTATTAATATTGGAGTTTTAGCTCATGTTGATGCAGGA
AAAACTACCTTAACAGAAAGCTTATTATATAACAGTGGAGCGATTACAGAATTAGGAAGC
GTGGACAAAGGTACAACGAGGACGGATAATACGCTTTTAGAACGTCAGAGAGGAATTACA
ATTCAGACAGGAATAACCTCTTTTCAGTGGGAAAATACGAAGGTGAACATCATAGACACG
CCAGGACATATGGATTTCTTAGCAGAAGTATATCGTTCATTATCAGTTTTAGATGGGGCA
ATTCTACTGATTTCTGCAAAAGATGGCGTACAAGCACAAACTCGTATATTATTTCATGCA
CTTAGGAAAATGGGGATTCCCACAATCTTTTTTATCAATAAGATTGACCAAAATGGAATT
GATTTATCAACGGTTTATCAGGATATTAAAGAGAAACTTTCTGCCGAAATTGTAATCAAA
CAGAAGGTAGAACTGTATCCTAATATGTGTGTGACGAACTTTACCGAATCTGAACAATGG
GATATGGTAATAGAAGGAAATGATTACCTTTTGGAGAAATATACGTCTGGGAAATTATTG
GAAGCATTAGAACTCGAACAAGAGGAAAGCATAAGATTTCATAATTGTTCCCTGTTCCCT
GTTTATCACGGAAGTGCAAAAAACAATATAGGGATTGATAACCTTATAGAAGTGATTACG
AATAAATTTTATTCATCAACACATCGAGGTCAGTCTGAACTTTGCGGAAAAGTTTTCAAA
ATTGAGTATTCGGAAAAAAGACAGCGTCTTGCATATATACGTCTTTATAGTGGCGTACTG
CATTTGCGAGATCCGGTTAGAATATCGGAAAAGGAAAAAATAAAAATTACAGAAATGTAT
ACTTCAATAAATGGTGAATTATGTAAAATCGATAAGGCTTATTCCGGGGAAATTGTTATT
TTGCAGAATGAGTTTTTGAAGTTAAATAGTGTTCTTGGAGATACAAAGCTATTGCCACAG
AGAGAGAGAATTGAAAATCCCCTCCCTCTGCTGCAAACGACTGTTGAACCGAGCAAACCT
CAACAAAGGGAAATGTTACTTGATGCACTTTTAGAAATCTCCGACAGTGACCCGCTTCTG
CGATATTATGTGGATTCTGCGACACATGAAATCATACTTTCTTTCTTAGGGAAAGTACAA
ATGGAAGTGACTTGTGCTCTGCTGCAAGAAAAGTATCATGTGGAGATAGAAATAAAAGAG
CCTACAGTCATTTATATGGAAAGACCGTTAAAAAAAGCAGAGTATACCATTCACATCGAA
GTTCCACCGAATCCTTTCTGGGCTTCCATTGGTCTATCTGTAGCACCGCTTCCATTAGGG
AGCGGAGTACAGTATGAGAGCTCGGTTTCTCTTGGATACTTAAATCAATCGTTTCAAAAT
GCAGTTATGGAGGGGATACGCTATGGCTGTGAACAAGGATTGTATGGTTGGAATGTGACG
GACTGTAAAATCTGTTTTAAGTATGGCTTATACTATAGCCCTGTTAGTACCCCAGCAGAT
TTTCGGATGCTTGCTCCTATTGTATTGGAACAAGTCTTAAAAAAAGCTGGAACAGAATTG
TTAGAGCCATATCTTAGTTTTAAAATTTATGCGCCACAGGAATATCTTTCACGAGCATAC
AACGATGCTCCTAAATATTGTGCGAACATCGTAGACACTCAATTGAAAAATAATGAGGTC
ATTCTTAGTGGAGAAATCCCTGCTCGGTGTATTCAAAAATATCGTAGTGATTTAACTTTC
TTTACAAATGGACGTAGTGTTTGTTTAACAGAGTTAAAAGGGTACCATGTTACTACCGGT
GAACCTGTTTGCCAGCCCCGTCGTCCAAATAGTCGGATAGATAAAGTACGATATATGTTC
AATAAAATAACTTAG
>31856|SI11-15|Neisseria_gonorrhoeae||Neisseria_gonorrhoeae:1-1935
ATGGAGGAAAATCACATGAAAATTATTAATATTGGAGTTTTAGCTCATGTTGATGCAGGA
AAAACTACCTTAACAGAAAGCTTATTATATAACAGTGGAGCGATTACAGAATTAGGAAGC
GTGGACAAAGGTACAACGAGGACGGATAATACGCTTTTAGAACGTCAGAGAGGAATTACA
ATTCAGACAGGAATAACCTCTTTTCAGTGGGAAAATACGAAGGTGAACATCATAGACACG
CCAGGACATATGGATTTCTTAGCAGAAGTATATCGTTCATTATCAGTTTTAGATGGGGCA
ATTCTACTGATTTCTGCAAAAGATGGCGTACAAGCACAAACTCGTATATTATTTCATGCA
CTTAGGAAAATGGGGATTCCCACAATCTTTTTTATCAATAAGATTGACCAAAATGGAATT
GATTTATCAACGGTTTATCAGGATATTAAAGAGAAACTTTCTGCCGAAATTGTAATCAAA
CAGAAGGTAGAACTGTATCCTAATATGTGTGTGACGAACTTTACCGAATCTGAACAATGG
GATATGGTAATAGAAGGAAATGATTACCTTTTGGAGAAATATACGTCTGGGAAATTATTG
GAAGCATTAGAACTCGAACAAGAGGAAAGCATAAGATTTCATAATTGTTCCCTGTTCCCT
GTTTATCACGGAAGTGCAAAAAACAATATAGGGATTGATAACCTTATAGAAGTGATTACG
AATAAATTTTATTCATCAACACATCGAGGTCAGTCTGAACTTTGCGGAAAAGTTTTCAAA
ATTGAGTATTCGGAAAAAAGACAGCGTCTTGCATATATACGTCTTTATAGTGGCGTACTG
CATTTGCGAGATCCGGTTAGAATATCGGAAAAGGAAAAAATAAAAATTACAGAAATGTAT
ACTTCAATAAATGGTGAATTATGTAAAATCGATAAGGCTTATTCCGGGGAAATTGTTATT
TTGCAGAATGAGTTTTTGAAGTTAAATAGTGTTCTTGGAGATACAAAGCTATTGCCACAG
AGAGAGAGAATTGAAAATCCCCTCCCTCTGCTGCAAACGACTGTTGAACCGAGCAAACCT
CAACAAAGGGAAATGTTACTTGATGCACTTTTAGAAATCTCCGACAGTGACCCGCTTCTG
CGATATTATGTGGATTCTGCGACACATGAAATCATACTTTCTTTCTTAGGGAAAGTACAA
ATGGAAGTGACTTGTGCTCTGCTGCAAGAAAAGTATCATGTGGAGATAGAAATAAAAGAG
CCTACAGTCATTTATATGGAAAGACCGTTAAAAAAAGCAGAGTATACCATTCACATCGAA
GTTCCACCGAATCCTTTCTGGGCTTCCATTGGTCTATCTGTAGCACCGCTTCCATTAGGG
AGCGGAGTACAGTATGAGAGCTCGGTTTCTCTTGGATACTTAAATCAATCGTTTCAAAAT
GCAGTTATGGAGGGGATACGCTATGGCTGTGAACAAGGATTGTATGGTTGGAATGTGACG
GACTGTAAAATCTGTTTTAAGTATGGCTTATACTATAGCCCTGTTAGTACCCCAGCAGAT
TTTCGGATGCTTGCTCCTATTGTATTGGAACAAGTCTTAAAAAAAGCTGGAACAGAATTG
TTAGAGCCATATCTTAGTTTTAAAATTTATGCGCCACAGGAATATCTTTCACGAGCATAC
AACGATGCTCCTAAATATTGTGCGAACATCGTAGACACTCAATTGAAAAATAATGAGGTC
ATTCTTAGTGGAGAAATCCCTGCTCGGTGTATTCAAAAATATCGTAGTGATTTAACTTTC
TTTACAAATGGACGTAGTGTTTGTTTAACAGAGTTAAAAGGGTACCATGTTACTACCGGT
GAACCTGTTTGCCAGCCCCGTCGTCCAAATAGTCGGATAGATAAAGTACGATATATGTTC
AATAAAATAACTTAG
>31858|590_10|Neisseria_gonorrhoeae|24|Neisseria_gonorrhoeae:1-1935
ATGGAGGAAAATCACATGAAAATTATTAATATTGGAGTTTTAGCTCATGTTGATGCAGGA
AAAACTACCTTAACAGAAAGCTTATTATATAACAGTGGAGCGATTACAGAATTAGGAAGC
GTGGACAAAGGTACAACGAGGACGGATAATACGCTTTTAGAACGTCAGAGAGGAATTACA
ATTCAGACAGGAATAACCTCTTTTCAGTGGGAAAATACGAAGGTGAACATCATAGACACG
CCAGGACATATGGATTTCTTAGCAGAAGTATATCGTTCATTATCAGTTTTAGATGGGGCA
ATTCTACTGATTTCTGCAAAAGATGGCGTACAAGCACAAACTCGTATATTATTTCATGCA
CTTAGGAAAATGGGGATTCCCACAATCTTTTTTATCAATAAGATTGACCAAAATGGAATT
GATTTATCAACGGTTTATCAGGATATTAAAGAGAAACTTTCTGCCGAAATTGTAATCAAA
CAGAAGGTAGAACTGTATCCTAATATGTGTGTGACGAACTTTACCGAATCTGAACAATGG
GATATGGTAATAGAAGGAAATGATTACCTTTTGGAGAAATATACGTCTGGGAAATTATTG
GAAGCATTAGAACTCGAACAAGAGGAAAGCATAAGATTTCATAATTGTTCCCTGTTCCCT
GTTTATCACGGAAGTGCAAAAAACAATATAGGGATTGATAACCTTATAGAAGTGATTACG
AATAAATTTTATTCATCAACACATCGAGGTCAGTCTGAACTTTGCGGAAAAGTTTTCAAA
ATTGAGTATTCGGAAAAAAGACAGCGTCTTGCATATATACGTCTTTATAGTGGCGTACTG
CATTTGCGAGATCCGGTTAGAATATCGGAAAAGGAAAAAATAAAAATTACAGAAATGTAT
ACTTCAATAAATGGTGAATTATGTAAAATCGATAAGGCTTATTCCGGGGAAATTGTTATT
TTGCAGAATGAGTTTTTGAAGTTAAATAGTGTTCTTGGAGATACAAAGCTATTGCCACAG
AGAGAGAGAATTGAAAATCCCCTCCCTCTGCTGCAAACGACTGTTGAACCGAGCAAACCT
CAACAAAGGGAAATGTTACTTGATGCACTTTTAGAAATCTCCGACAGTGACCCGCTTCTG
CGATATTATGTGGATTCTGCGACACATGAAATCATACTTTCTTTCTTAGGGAAAGTACAA
ATGGAAGTGACTTGTGCTCTGCTGCAAGAAAAGTATCATGTGGAGATAGAAATAAAAGAG
CCTACAGTCATTTATATGGAAAGACCGTTAAAAAAAGCAGAGTATACCATTCACATCGAA
GTTCCACCGAATCCTTTCTGGGCTTCCATTGGTCTATCTGTAGCACCGCTTCCATTAGGG
AGCGGAGTACAGTATGAGAGCTCGGTTTCTCTTGGATACTTAAATCAATCGTTTCAAAAT
GCAGTTATGGAGGGGATACGCTATGGCTGTGAACAAGGATTGTATGGTTGGAATGTGACG
GACTGTAAAATCTGTTTTAAGTATGGCTTATACTATAGCCCTGTTAGTACCCCAGCAGAT
TTTCGGATGCTTGCTCCTATTGTATTGGAACAAGTCTTAAAAAAAGCTGGAACAGAATTG
TTAGAGCCATATCTTAGTTTTAAAATTTATGCGCCACAGGAATATCTTTCACGAGCATAC
AACGATGCTCCTAAATATTGTGCGAACATCGTAGACACTCAATTGAAAAATAATGAGGTC
ATTCTTAGTGGAGAAATCCCTGCTCGGTGTATTCAAAAATATCGTAGTGATTTAACTTTC
TTTACAAATGGACGTAGTGTTTGTTTAACAGAGTTAAAAGGGTACCATGTTACTACCGGT
GAACCTGTTTGCCAGCCCCGTCGTCCAAATAGTCGGATAGATAAAGTACGATATATGTTC
AATAAAATAACTTAG
>31861|989000050|Neisseria_gonorrhoeae||Neisseria_gonorrhoeae:1-1935
ATGGAGGAAAATCACATGAAAATTATTAATATTGGAGTTTTAGCTCATGTTGATGCAGGA
AAAACTACCTTAACAGAAAGCTTATTATATAACAGTGGAGCGATTACAGAATTAGGAAGC
GTGGACAAAGGTACAACGAGGACGGATAATACGCTTTTAGAACGTCAGAGAGGAATTACA
ATTCAGACAGGAATAACCTCTTTTCAGTGGGAAAATACGAAGGTGAACATCATAGACACG
CCAGGACATATGGATTTCTTAGCAGAAGTATATCGTTCATTATCAGTTTTAGATGGGGCA
ATTCTACTGATTTCTGCAAAAGATGGCGTACAAGCACAAACTCGTATATTATTTCATGCA
CTTAGGAAAATGGGGATTCCCACAATCTTTTTTATCAATAAGATTGACCAAAATGGAATT
GATTTATCAACGGTTTATCAGGATATTAAAGAGAAACTTTCTGCCGAAATTGTAATCAAA
CAGAAGGTAGAACTGTATCCTAATATGTGTGTGACGAACTTTACCGAATCTGAACAATGG
GATATGGTAATAGAAGGAAATGATTACCTTTTGGAGAAATATACGTCTGGGAAATTATTG
GAAGCATTAGAACTCGAACAAGAGGAAAGCATAAGATTTCATAATTGTTCCCTGTTCCCT
GTTTATCACGGAAGTGCAAAAAACAATATAGGGATTGATAACCTTATAGAAGTGATTACG
AATAAATTTTATTCATCAACACATCGAGGTCAGTCTGAACTTTGCGGAAAAGTTTTCAAA
ATTGAGTATTCGGAAAAAAGACAGCGTCTTGCATATATACGTCTTTATAGTGGCGTACTG
CATTTGCGAGATCCGGTTAGAATATCGGAAAAGGAAAAAATAAAAATTACAGAAATGTAT
ACTTCAATAAATGGTGAATTATGTAAAATCGATAAGGCTTATTCCGGGGAAATTGTTATT
TTGCAGAATGAGTTTTTGAAGTTAAATAGTGTTCTTGGAGATACAAAGCTATTGCCACAG
AGAGAGAGAATTGAAAATCCCCTCCCTCTGCTGCAAACGACTGTTGAACCGAGCAAACCT
CAACAAAGGGAAATGTTACTTGATGCACTTTTAGAAATCTCCGACAGTGACCCGCTTCTG
CGATATTATGTGGATTCTGCGACACATGAAATCATACTTTCTTTCTTAGGGAAAGTACAA
ATGGAAGTGACTTGTGCTCTGCTGCAAGAAAAGTATCATGTGGAGATAGAAATAAAAGAG
CCTACAGTCATTTATATGGAAAGACCGTTAAAAAAAGCAGAGTATACCATTCACATCGAA
GTTCCACCGAATCCTTTCTGGGCTTCCATTGGTCTATCTGTAGCACCGCTTCCATTAGGG
AGCGGAGTACAGTATGAGAGCTCGGTTTCTCTTGGATACTTAAATCAATCGTTTCAAAAT
GCAGTTATGGAGGGGATACGCTATGGCTGTGAACAAGGATTGTATGGTTGGAATGTGACG
GACTGTAAAATCTGTTTTAAGTATGGCTTATACTATAGCCCTGTTAGTACCCCAGCAGAT
TTTCGGATGCTTGCTCCTATTGTATTGGAACAAGTCTTAAAAAAAGCTGGAACAGAATTG
TTAGAGCCATATCTTAGTTTTAAAATTTATGCGCCACAGGAATATCTTTCACGAGCATAC
AACGATGCTCCTAAATATTGTGCGAACATCGTAGACACTCAATTGAAAAATAATGAGGTC
ATTCTTAGTGGAGAAATCCCTGCTCGGTGTATTCAAAAATATCGTAGTGATTTAACTTTC
TTTACAAATGGACGTAGTGTTTGTTTAACAGAGTTAAAAGGGTACCATGTTACTACCGGT
GAACCTGTTTGCCAGCCCCGTCGTCCAAATAGTCGGATAGATAAAGTACGATATATGTTC
AATAAAATAACTTAG
>31874|989000176|Neisseria_gonorrhoeae||Neisseria_gonorrhoeae:1-1935
ATGGAGGAAAATCACATGAAAATTATTAATATTGGAGTTTTAGCTCATGTTGATGCAGGA
AAAACTACCTTAACAGAAAGCTTATTATATAACAGTGGAGCGATTACAGAATTAGGAAGC
GTGGACAAAGGTACAACGAGGACGGATAATACGCTTTTAGAACGTCAGAGAGGAATTACA
ATTCAGACAGGAATAACCTCTTTTCAGTGGGAAAATACGAAGGTGAACATCATAGACACG
CCAGGACATATGGATTTCTTAGCAGAAGTATATCGTTCATTATCAGTTTTAGATGGGGCA
ATTCTACTGATTTCTGCAAAAGATGGCGTACAAGCACAAACTCGTATATTATTTCATGCA
CTTAGGAAAATGGGGATTCCCACAATCTTTTTTATCAATAAGATTGACCAAAATGGAATT
GATTTATCAACGGTTTATCAGGATATTAAAGAGAAACTTTCTGCCGAAATTGTAATCAAA
CAGAAGGTAGAACTGTATCCTAATATGTGTGTGACGAACTTTACCGAATCTGAACAATGG
GATATGGTAATAGAAGGAAATGATTACCTTTTGGAGAAATATACGTCTGGGAAATTATTG
GAAGCATTAGAACTCGAACAAGAGGAAAGCATAAGATTTCATAATTGTTCCCTGTTCCCT
GTTTATCACGGAAGTGCAAAAAACAATATAGGGATTGATAACCTTATAGAAGTGATTACG
AATAAATTTTATTCATCAACACATCGAGGTCAGTCTGAACTTTGCGGAAAAGTTTTCAAA
ATTGAGTATTCGGAAAAAAGACAGCGTCTTGCATATATACGTCTTTATAGTGGCGTACTG
CATTTGCGAGATCCGGTTAGAATATCGGAAAAGGAAAAAATAAAAATTACAGAAATGTAT
ACTTCAATAAATGGTGAATTATGTAAAATCGATAAGGCTTATTCCGGGGAAATTGTTATT
TTGCAGAATGAGTTTTTGAAGTTAAATAGTGTTCTTGGAGATACAAAGCTATTGCCACAG
AGAGAGAGAATTGAAAATCCCCTCCCTCTGCTGCAAACGACTGTTGAACCGAGCAAACCT
CAACAAAGGGAAATGTTACTTGATGCACTTTTAGAAATCTCCGACAGTGACCCGCTTCTG
CGATATTATGTGGATTCTGCGACACATGAAATCATACTTTCTTTCTTAGGGAAAGTACAA
ATGGAAGTGACTTGTGCTCTGCTGCAAGAAAAGTATCATGTGGAGATAGAAATAAAAGAG
CCTACAGTCATTTATATGGAAAGACCGTTAAAAAAAGCAGAGTATACCATTCACATCGAA
GTTCCACCGAATCCTTTCTGGGCTTCCATTGGTCTATCTGTAGCACCGCTTCCATTAGGG
AGCGGAGTACAGTATGAGAGCTCGGTTTCTCTTGGATACTTAAATCAATCGTTTCAAAAT
GCAGTTATGGAGGGGATACGCTATGGCTGTGAACAAGGATTGTATGGTTGGAATGTGACG
GACTGTAAAATCTGTTTTAAGTATGGCTTATACTATAGCCCTGTTAGTACCCCAGCAGAT
TTTCGGATGCTTGCTCCTATTGTATTGGAACAAGTCTTAAAAAAAGCTGGAACAGAATTG
TTAGAGCCATATCTTAGTTTTAAAATTTATGCGCCACAGGAATATCTTTCACGAGCATAC
AACGATGCTCCTAAATATTGTGCGAACATCGTAGACACTCAATTGAAAAATAATGAGGTC
ATTCTTAGTGGAGAAATCCCTGCTCGGTGTATTCAAAAATATCGTAGTGATTTAACTTTC
TTTACAAATGGACGTAGTGTTTGTTTAACAGAGTTAAAAGGGTACCATGTTACTACCGGT
GAACCTGTTTGCCAGCCCCGTCGTCCAAATAGTCGGATAGATAAAGTACGATATATGTTC
AATAAAATAACTTAG
>31888|590_44|Neisseria_gonorrhoeae|48|Neisseria_gonorrhoeae:1-1935
ATGGAGGAAAATCACATGAAAATTATTAATATTGGAGTTTTAGCTCATGTTGATGCAGGA
AAAACTACCTTAACAGAAAGCTTATTATATAACAGTGGAGCGATTACAGAATTAGGAAGC
GTGGACAAAGGTACAACGAGGACGGATAATACGCTTTTAGAACGTCAGAGAGGAATTACA
ATTCAGACAGGAATAACCTCTTTTCAGTGGGAAAATACGAAGGTGAACATCATAGACACG
CCAGGACATATGGATTTCTTAGCAGAAGTATATCGTTCATTATCAGTTTTAGATGGGGCA
ATTCTACTGATTTCTGCAAAAGATGGCGTACAAGCACAAACTCGTATATTATTTCATGCA
CTTAGGAAAATGGGGATTCCCACAATCTTTTTTATCAATAAGATTGACCAAAATGGAATT
GATTTATCAACGGTTTATCAGGATATTAAAGAGAAACTTTCTGCCGAAATTGTAATCAAA
CAGAAGGTAGAACTGTATCCTAATATGTGTGTGACGAACTTTACCGAATCTGAACAATGG
GATATGGTAATAGAAGGAAATGATTACCTTTTGGAGAAATATACGTCTGGGAAATTATTG
GAAGCATTAGAACTCGAACAAGAGGAAAGCATAAGATTTCATAATTGTTCCCTGTTCCCT
GTTTATCACGGAAGTGCAAAAAACAATATAGGGATTGATAACCTTATAGAAGTGATTACG
AATAAATTTTATTCATCAACACATCGAGGTCAGTCTGAACTTTGCGGAAAAGTTTTCAAA
ATTGAGTATTCGGAAAAAAGACAGCGTCTTGCATATATACGTCTTTATAGTGGCGTACTG
CATTTGCGAGATCCGGTTAGAATATCGGAAAAGGAAAAAATAAAAATTACAGAAATGTAT
ACTTCAATAAATGGTGAATTATGTAAAATCGATAAGGCTTATTCCGGGGAAATTGTTATT
TTGCAGAATGAGTTTTTGAAGTTAAATAGTGTTCTTGGAGATACAAAGCTATTGCCACAG
AGAGAGAGAATTGAAAATCCCCTCCCTCTGCTGCAAACGACTGTTGAACCGAGCAAACCT
CAACAAAGGGAAATGTTACTTGATGCACTTTTAGAAATCTCCGACAGTGACCCGCTTCTG
CGATATTATGTGGATTCTGCGACACATGAAATCATACTTTCTTTCTTAGGGAAAGTACAA
ATGGAAGTGACTTGTGCTCTGCTGCAAGAAAAGTATCATGTGGAGATAGAAATAAAAGAG
CCTACAGTCATTTATATGGAAAGACCGTTAAAAAAAGCAGAGTATACCATTCACATCGAA
GTTCCACCGAATCCTTTCTGGGCTTCCATTGGTCTATCTGTAGCACCGCTTCCATTAGGG
AGCGGAGTACAGTATGAGAGCTCGGTTTCTCTTGGATACTTAAATCAATCGTTTCAAAAT
GCAGTTATGGAGGGGATACGCTATGGCTGTGAACAAGGATTGTATGGTTGGAATGTGACG
GACTGTAAAATCTGTTTTAAGTATGGCTTATACTATAGCCCTGTTAGTACCCCAGCAGAT
TTTCGGATGCTTGCTCCTATTGTATTGGAACAAGTCTTAAAAAAAGCTGGAACAGAATTG
TTAGAGCCATATCTTAGTTTTAAAATTTATGCGCCACAGGAATATCTTTCACGAGCATAC
AACGATGCTCCTAAATATTGTGCGAACATCGTAGACACTCAATTGAAAAATAATGAGGTC
ATTCTTAGTGGAGAAATCCCTGCTCGGTGTATTCAAAAATATCGTAGTGATTTAACTTTC
TTTACAAATGGACGTAGTGTTTGTTTAACAGAGTTAAAAGGGTACCATGTTACTACCGGT
GAACCTGTTTGCCAGCCCCGTCGTCCAAATAGTCGGATAGATAAAGTACGATATATGTTC
AATAAAATAACTTAG
>31891|989000070|Neisseria_gonorrhoeae||Neisseria_gonorrhoeae:1-1935
ATGGAGGAAAATCACATGAAAATTATTAATATTGGAGTTTTAGCTCATGTTGATGCAGGA
AAAACTACCTTAACAGAAAGCTTATTATATAACAGTGGAGCGATTACAGAATTAGGAAGC
GTGGACAAAGGTACAACGAGGACGGATAATACGCTTTTAGAACGTCAGAGAGGAATTACA
ATTCAGACAGGAATAACCTCTTTTCAGTGGGAAAATACGAAGGTGAACATCATAGACACG
CCAGGACATATGGATTTCTTAGCAGAAGTATATCGTTCATTATCAGTTTTAGATGGGGCA
ATTCTACTGATTTCTGCAAAAGATGGCGTACAAGCACAAACTCGTATATTATTTCATGCA
CTTAGGAAAATGGGGATTCCCACAATCTTTTTTATCAATAAGATTGACCAAAATGGAATT
GATTTATCAACGGTTTATCAGGATATTAAAGAGAAACTTTCTGCCGAAATTGTAATCAAA
CAGAAGGTAGAACTGTATCCTAATATGTGTGTGACGAACTTTACCGAATCTGAACAATGG
GATATGGTAATAGAAGGAAATGATTACCTTTTGGAGAAATATACGTCTGGGAAATTATTG
GAAGCATTAGAACTCGAACAAGAGGAAAGCATAAGATTTCATAATTGTTCCCTGTTCCCT
GTTTATCACGGAAGTGCAAAAAACAATATAGGGATTGATAACCTTATAGAAGTGATTACG
AATAAATTTTATTCATCAACACATCGAGGTCAGTCTGAACTTTGCGGAAAAGTTTTCAAA
ATTGAGTATTCGGAAAAAAGACAGCGTCTTGCATATATACGTCTTTATAGTGGCGTACTG
CATTTGCGAGATCCGGTTAGAATATCGGAAAAGGAAAAAATAAAAATTACAGAAATGTAT
ACTTCAATAAATGGTGAATTATGTAAAATCGATAAGGCTTATTCCGGGGAAATTGTTATT
TTGCAGAATGAGTTTTTGAAGTTAAATAGTGTTCTTGGAGATACAAAGCTATTGCCACAG
AGAGAGAGAATTGAAAATCCCCTCCCTCTGCTGCAAACGACTGTTGAACCGAGCAAACCT
CAACAAAGGGAAATGTTACTTGATGCACTTTTAGAAATCTCCGACAGTGACCCGCTTCTG
CGATATTATGTGGATTCTGCGACACATGAAATCATACTTTCTTTCTTAGGGAAAGTACAA
ATGGAAGTGACTTGTGCTCTGCTGCAAGAAAAGTATCATGTGGAGATAGAAATAAAAGAG
CCTACAGTCATTTATATGGAAAGACCGTTAAAAAAAGCAGAGTATACCATTCACATCGAA
GTTCCACCGAATCCTTTCTGGGCTTCCATTGGTCTATCTGTAGCACCGCTTCCATTAGGG
AGCGGAGTACAGTATGAGAGCTCGGTTTCTCTTGGATACTTAAATCAATCGTTTCAAAAT
GCAGTTATGGAGGGGATACGCTATGGCTGTGAACAAGGATTGTATGGTTGGAATGTGACG
GACTGTAAAATCTGTTTTAAGTATGGCTTATACTATAGCCCTGTTAGTACCCCAGCAGAT
TTTCGGATGCTTGCTCCTATTGTATTGGAACAAGTCTTAAAAAAAGCTGGAACAGAATTG
TTAGAGCCATATCTTAGTTTTAAAATTTATGCGCCACAGGAATATCTTTCACGAGCATAC
AACGATGCTCCTAAATATTGTGCGAACATCGTAGACACTCAATTGAAAAATAATGAGGTC
ATTCTTAGTGGAGAAATCCCTGCTCGGTGTATTCAAAAATATCGTAGTGATTTAACTTTC
TTTACAAATGGACGTAGTGTTTGTTTAACAGAGTTAAAAGGGTACCATGTTACTACCGGT
GAACCTGTTTGCCAGCCCCGTCGTCCAAATAGTCGGATAGATAAAGTACGATATATGTTC
AATAAAATAACTTAG
>31895|NO_09_3583|Neisseria_gonorrhoeae|24|Neisseria_gonorrhoeae:1-1935
ATGGAGGAAAATCACATGAAAATTATTAATATTGGAGTTTTAGCTCATGTTGATGCAGGA
AAAACTACCTTAACAGAAAGCTTATTATATAACAGTGGAGCGATTACAGAATTAGGAAGC
GTGGACAAAGGTACAACGAGGACGGATAATACGCTTTTAGAACGTCAGAGAGGAATTACA
ATTCAGACAGGAATAACCTCTTTTCAGTGGGAAAATACGAAGGTGAACATCATAGACACG
CCAGGACATATGGATTTCTTAGCAGAAGTATATCGTTCATTATCAGTTTTAGATGGGGCA
ATTCTACTGATTTCTGCAAAAGATGGCGTACAAGCACAAACTCGTATATTATTTCATGCA
CTTAGGAAAATGGGGATTCCCACAATCTTTTTTATCAATAAGATTGACCAAAATGGAATT
GATTTATCAACGGTTTATCAGGATATTAAAGAGAAACTTTCTGCCGAAATTGTAATCAAA
CAGAAGGTAGAACTGTATCCTAATATGTGTGTGACGAACTTTACCGAATCTGAACAATGG
GATATGGTAATAGAAGGAAATGATTACCTTTTGGAGAAATATACGTCTGGGAAATTATTG
GAAGCATTAGAACTCGAACAAGAGGAAAGCATAAGATTTCATAATTGTTCCCTGTTCCCT
GTTTATCACGGAAGTGCAAAAAACAATATAGGGATTGATAACCTTATAGAAGTGATTACG
AATAAATTTTATTCATCAACACATCGAGGTCAGTCTGAACTTTGCGGAAAAGTTTTCAAA
ATTGAGTATTCGGAAAAAAGACAGCGTCTTGCATATATACGTCTTTATAGTGGCGTACTG
CATTTGCGAGATCCGGTTAGAATATCGGAAAAGGAAAAAATAAAAATTACAGAAATGTAT
ACTTCAATAAATGGTGAATTATGTAAAATCGATAAGGCTTATTCCGGGGAAATTGTTATT
TTGCAGAATGAGTTTTTGAAGTTAAATAGTGTTCTTGGAGATACAAAGCTATTGCCACAG
AGAGAGAGAATTGAAAATCCCCTCCCTCTGCTGCAAACGACTGTTGAACCGAGCAAACCT
CAACAAAGGGAAATGTTACTTGATGCACTTTTAGAAATCTCCGACAGTGACCCGCTTCTG
CGATATTATGTGGATTCTGCGACACATGAAATCATACTTTCTTTCTTAGGGAAAGTACAA
ATGGAAGTGACTTGTGCTCTGCTGCAAGAAAAGTATCATGTGGAGATAGAAATAAAAGAG
CCTACAGTCATTTATATGGAAAGACCGTTAAAAAAAGCAGAGTATACCATTCACATCGAA
GTTCCACCGAATCCTTTCTGGGCTTCCATTGGTCTATCTGTAGCACCGCTTCCATTAGGG
AGCGGAGTACAGTATGAGAGCTCGGTTTCTCTTGGATACTTAAATCAATCGTTTCAAAAT
GCAGTTATGGAGGGGATACGCTATGGCTGTGAACAAGGATTGTATGGTTGGAATGTGACG
GACTGTAAAATCTGTTTTAAGTATGGCTTATACTATAGCCCTGTTAGTACCCCAGCAGAT
TTTCGGATGCTTGCTCCTATTGTATTGGAACAAGTCTTAAAAAAAGCTGGAACAGAATTG
TTAGAGCCATATCTTAGTTTTAAAATTTATGCGCCACAGGAATATCTTTCACGAGCATAC
AACGATGCTCCTAAATATTGTGCGAACATCGTAGACACTCAATTGAAAAATAATGAGGTC
ATTCTTAGTGGAGAAATCCCTGCTCGGTGTATTCAAAAATATCGTAGTGATTTAACTTTC
TTTACAAATGGACGTAGTGTTTGTTTAACAGAGTTAAAAGGGTACCATGTTACTACCGGT
GAACCTGTTTGCCAGCCCCGTCGTCCAAATAGTCGGATAGATAAAGTACGATATATGTTC
AATAAAATAACTTAG
>31896|989000114|Neisseria_gonorrhoeae||Neisseria_gonorrhoeae:1-1935
ATGGAGGAAAATCACATGAAAATTATTAATATTGGAGTTTTAGCTCATGTTGATGCAGGA
AAAACTACCTTAACAGAAAGCTTATTATATAACAGTGGAGCGATTACAGAATTAGGAAGC
GTGGACAAAGGTACAACGAGGACGGATAATACGCTTTTAGAACGTCAGAGAGGAATTACA
ATTCAGACAGGAATAACCTCTTTTCAGTGGGAAAATACGAAGGTGAACATCATAGACACG
CCAGGACATATGGATTTCTTAGCAGAAGTATATCGTTCATTATCAGTTTTAGATGGGGCA
ATTCTACTGATTTCTGCAAAAGATGGCGTACAAGCACAAACTCGTATATTATTTCATGCA
CTTAGGAAAATGGGGATTCCCACAATCTTTTTTATCAATAAGATTGACCAAAATGGAATT
GATTTATCAACGGTTTATCAGGATATTAAAGAGAAACTTTCTGCCGAAATTGTAATCAAA
CAGAAGGTAGAACTGTATCCTAATATGTGTGTGACGAACTTTACCGAATCTGAACAATGG
GATATGGTAATAGAAGGAAATGATTACCTTTTGGAGAAATATACGTCTGGGAAATTATTG
GAAGCATTAGAACTCGAACAAGAGGAAAGCATAAGATTTCATAATTGTTCCCTGTTCCCT
GTTTATCACGGAAGTGCAAAAAACAATATAGGGATTGATAACCTTATAGAAGTGATTACG
AATAAATTTTATTCATCAACACATCGAGGTCAGTCTGAACTTTGCGGAAAAGTTTTCAAA
ATTGAGTATTCGGAAAAAAGACAGCGTCTTGCATATATACGTCTTTATAGTGGCGTACTG
CATTTGCGAGATCCGGTTAGAATATCGGAAAAGGAAAAAATAAAAATTACAGAAATGTAT
ACTTCAATAAATGGTGAATTATGTAAAATCGATAAGGCTTATTCCGGGGAAATTGTTATT
TTGCAGAATGAGTTTTTGAAGTTAAATAGTGTTCTTGGAGATACAAAGCTATTGCCACAG
AGAGAGAGAATTGAAAATCCCCTCCCTCTGCTGCAAACGACTGTTGAACCGAGCAAACCT
CAACAAAGGGAAATGTTACTTGATGCACTTTTAGAAATCTCCGACAGTGACCCGCTTCTG
CGATATTATGTGGATTCTGCGACACATGAAATCATACTTTCTTTCTTAGGGAAAGTACAA
ATGGAAGTGACTTGTGCTCTGCTGCAAGAAAAGTATCATGTGGAGATAGAAATAAAAGAG
CCTACAGTCATTTATATGGAAAGACCGTTAAAAAAAGCAGAGTATACCATTCACATCGAA
GTTCCACCGAATCCTTTCTGGGCTTCCATTGGTCTATCTGTAGCACCGCTTCCATTAGGG
AGCGGAGTACAGTATGAGAGCTCGGTTTCTCTTGGATACTTAAATCAATCGTTTCAAAAT
GCAGTTATGGAGGGGATACGCTATGGCTGTGAACAAGGATTGTATGGTTGGAATGTGACG
GACTGTAAAATCTGTTTTAAGTATGGCTTATACTATAGCCCTGTTAGTACCCCAGCAGAT
TTTCGGATGCTTGCTCCTATTGTATTGGAACAAGTCTTAAAAAAAGCTGGAACAGAATTG
TTAGAGCCATATCTTAGTTTTAAAATTTATGCGCCACAGGAATATCTTTCACGAGCATAC
AACGATGCTCCTAAATATTGTGCGAACATCGTAGACACTCAATTGAAAAATAATGAGGTC
ATTCTTAGTGGAGAAATCCCTGCTCGGTGTATTCAAAAATATCGTAGTGATTTAACTTTC
TTTACAAATGGACGTAGTGTTTGTTTAACAGAGTTAAAAGGGTACCATGTTACTACCGGT
GAACCTGTTTGCCAGCCCCGTCGTCCAAATAGTCGGATAGATAAAGTACGATATATGTTC
AATAAAATAACTTAG
>31897|989000438|Neisseria_gonorrhoeae||Neisseria_gonorrhoeae:1-1935
ATGGAGGAAAATCACATGAAAATTATTAATATTGGAGTTTTAGCTCATGTTGATGCAGGA
AAAACTACCTTAACAGAAAGCTTATTATATAACAGTGGAGCGATTACAGAATTAGGAAGC
GTGGACAAAGGTACAACGAGGACGGATAATACGCTTTTAGAACGTCAGAGAGGAATTACA
ATTCAGACAGGAATAACCTCTTTTCAGTGGGAAAATACGAAGGTGAACATCATAGACACG
CCAGGACATATGGATTTCTTAGCAGAAGTATATCGTTCATTATCAGTTTTAGATGGGGCA
ATTCTACTGATTTCTGCAAAAGATGGCGTACAAGCACAAACTCGTATATTATTTCATGCA
CTTAGGAAAATGGGGATTCCCACAATCTTTTTTATCAATAAGATTGACCAAAATGGAATT
GATTTATCAACGGTTTATCAGGATATTAAAGAGAAACTTTCTGCCGAAATTGTAATCAAA
CAGAAGGTAGAACTGTATCCTAATATGTGTGTGACGAACTTTACCGAATCTGAACAATGG
GATATGGTAATAGAAGGAAATGATTACCTTTTGGAGAAATATACGTCTGGGAAATTATTG
GAAGCATTAGAACTCGAACAAGAGGAAAGCATAAGATTTCATAATTGTTCCCTGTTCCCT
GTTTATCACGGAAGTGCAAAAAACAATATAGGGATTGATAACCTTATAGAAGTGATTACG
AATAAATTTTATTCATCAACACATCGAGGTCAGTCTGAACTTTGCGGAAAAGTTTTCAAA
ATTGAGTATTCGGAAAAAAGACAGCGTCTTGCATATATACGTCTTTATAGTGGCGTACTG
CATTTGCGAGATCCGGTTAGAATATCGGAAAAGGAAAAAATAAAAATTACAGAAATGTAT
ACTTCAATAAATGGTGAATTATGTAAAATCGATAAGGCTTATTCCGGGGAAATTGTTATT
TTGCAGAATGAGTTTTTGAAGTTAAATAGTGTTCTTGGAGATACAAAGCTATTGCCACAG
AGAGAGAGAATTGAAAATCCCCTCCCTCTGCTGCAAACGACTGTTGAACCGAGCAAACCT
CAACAAAGGGAAATGTTACTTGATGCACTTTTAGAAATCTCCGACAGTGACCCGCTTCTG
CGATATTATGTGGATTCTGCGACACATGAAATCATACTTTCTTTCTTAGGGAAAGTACAA
ATGGAAGTGACTTGTGCTCTGCTGCAAGAAAAGTATCATGTGGAGATAGAAATAAAAGAG
CCTACAGTCATTTATATGGAAAGACCGTTAAAAAAAGCAGAGTATACCATTCACATCGAA
GTTCCACCGAATCCTTTCTGGGCTTCCATTGGTCTATCTGTAGCACCGCTTCCATTAGGG
AGCGGAGTACAGTATGAGAGCTCGGTTTCTCTTGGATACTTAAATCAATCGTTTCAAAAT
GCAGTTATGGAGGGGATACGCTATGGCTGTGAACAAGGATTGTATGGTTGGAATGTGACG
GACTGTAAAATCTGTTTTAAGTATGGCTTATACTATAGCCCTGTTAGTACCCCAGCAGAT
TTTCGGATGCTTGCTCCTATTGTATTGGAACAAGTCTTAAAAAAAGCTGGAACAGAATTG
TTAGAGCCATATCTTAGTTTTAAAATTTATGCGCCACAGGAATATCTTTCACGAGCATAC
AACGATGCTCCTAAATATTGTGCGAACATCGTAGACACTCAATTGAAAAATAATGAGGTC
ATTCTTAGTGGAGAAATCCCTGCTCGGTGTATTCAAAAATATCGTAGTGATTTAACTTTC
TTTACAAATGGACGTAGTGTTTGTTTAACAGAGTTAAAAGGGTACCATGTTACTACCGGT
GAACCTGTTTGCCAGCCCCGTCGTCCAAATAGTCGGATAGATAAAGTACGATATATGTTC
AATAAAATAACTTAG
>31912|NO_09_O1|Neisseria_gonorrhoeae||Neisseria_gonorrhoeae:1-1935
ATGGAGGAAAATCACATGAAAATTATTAATATTGGAGTTTTAGCTCATGTTGATGCAGGA
AAAACTACCTTAACAGAAAGCTTATTATATAACAGTGGAGCGATTACAGAATTAGGAAGC
GTGGACAAAGGTACAACGAGGACGGATAATACGCTTTTAGAACGTCAGAGAGGAATTACA
ATTCAGACAGGAATAACCTCTTTTCAGTGGGAAAATACGAAGGTGAACATCATAGACACG
CCAGGACATATGGATTTCTTAGCAGAAGTATATCGTTCATTATCAGTTTTAGATGGGGCA
ATTCTACTGATTTCTGCAAAAGATGGCGTACAAGCACAAACTCGTATATTATTTCATGCA
CTTAGGAAAATGGGGATTCCCACAATCTTTTTTATCAATAAGATTGACCAAAATGGAATT
GATTTATCAACGGTTTATCAGGATATTAAAGAGAAACTTTCTGCCGAAATTGTAATCAAA
CAGAAGGTAGAACTGTATCCTAATATGTGTGTGACGAACTTTACCGAATCTGAACAATGG
GATATGGTAATAGAAGGAAATGATTACCTTTTGGAGAAATATACGTCTGGGAAATTATTG
GAAGCATTAGAACTCGAACAAGAGGAAAGCATAAGATTTCATAATTGTTCCCTGTTCCCT
GTTTATCACGGAAGTGCAAAAAACAATATAGGGATTGATAACCTTATAGAAGTGATTACG
AATAAATTTTATTCATCAACACATCGAGGTCAGTCTGAACTTTGCGGAAAAGTTTTCAAA
ATTGAGTATTCGGAAAAAAGACAGCGTCTTGCATATATACGTCTTTATAGTGGCGTACTG
CATTTGCGAGATCCGGTTAGAATATCGGAAAAGGAAAAAATAAAAATTACAGAAATGTAT
ACTTCAATAAATGGTGAATTATGTAAAATCGATAAGGCTTATTCCGGGGAAATTGTTATT
TTGCAGAATGAGTTTTTGAAGTTAAATAGTGTTCTTGGAGATACAAAGCTATTGCCACAG
AGAGAGAGAATTGAAAATCCCCTCCCTCTGCTGCAAACGACTGTTGAACCGAGCAAACCT
CAACAAAGGGAAATGTTACTTGATGCACTTTTAGAAATCTCCGACAGTGACCCGCTTCTG
CGATATTATGTGGATTCTGCGACACATGAAATCATACTTTCTTTCTTAGGGAAAGTACAA
ATGGAAGTGACTTGTGCTCTGCTGCAAGAAAAGTATCATGTGGAGATAGAAATAAAAGAG
CCTACAGTCATTTATATGGAAAGACCGTTAAAAAAAGCAGAGTATACCATTCACATCGAA
GTTCCACCGAATCCTTTCTGGGCTTCCATTGGTCTATCTGTAGCACCGCTTCCATTAGGG
AGCGGAGTACAGTATGAGAGCTCGGTTTCTCTTGGATACTTAAATCAATCGTTTCAAAAT
GCAGTTATGGAGGGGATACGCTATGGCTGTGAACAAGGATTGTATGGTTGGAATGTGACG
GACTGTAAAATCTGTTTTAAGTATGGCTTATACTATAGCCCTGTTAGTACCCCAGCAGAT
TTTCGGATGCTTGCTCCTATTGTATTGGAACAAGTCTTAAAAAAAGCTGGAACAGAATTG
TTAGAGCCATATCTTAGTTTTAAAATTTATGCGCCACAGGAATATCTTTCACGAGCATAC
AACGATGCTCCTAAATATTGTGCGAACATCGTAGACACTCAATTGAAAAATAATGAGGTC
ATTCTTAGTGGAGAAATCCCTGCTCGGTGTATTCAAAAATATCGTAGTGATTTAACTTTC
TTTACAAATGGACGTAGTGTTTGTTTAACAGAGTTAAAAGGGTACCATGTTACTACCGGT
GAACCTGTTTGCCAGCCCCGTCGTCCAAATAGTCGGATAGATAAAGTACGATATATGTTC
AATAAAATAACTTAG
>31921|POL_11_133|Neisseria_gonorrhoeae||Neisseria_gonorrhoeae:1-1935
ATGGAGGAAAATCACATGAAAATTATTAATATTGGAGTTTTAGCTCATGTTGATGCAGGA
AAAACTACCTTAACAGAAAGCTTATTATATAACAGTGGAGCGATTACAGAATTAGGAAGC
GTGGACAAAGGTACAACGAGGACGGATAATACGCTTTTAGAACGTCAGAGAGGAATTACA
ATTCAGACAGGAATAACCTCTTTTCAGTGGGAAAATACGAAGGTGAACATCATAGACACG
CCAGGACATATGGATTTCTTAGCAGAAGTATATCGTTCATTATCAGTTTTAGATGGGGCA
ATTCTACTGATTTCTGCAAAAGATGGCGTACAAGCACAAACTCGTATATTATTTCATGCA
CTTAGGAAAATGGGGATTCCCACAATCTTTTTTATCAATAAGATTGACCAAAATGGAATT
GATTTATCAACGGTTTATCAGGATATTAAAGAGAAACTTTCTGCCGAAATTGTAATCAAA
CAGAAGGTAGAACTGTATCCTAATATGTGTGTGACGAACTTTACCGAATCTGAACAATGG
GATATGGTAATAGAAGGAAATGATTACCTTTTGGAGAAATATACGTCTGGGAAATTATTG
GAAGCATTAGAACTCGAACAAGAGGAAAGCATAAGATTTCATAATTGTTCCCTGTTCCCT
GTTTATCACGGAAGTGCAAAAAACAATATAGGGATTGATAACCTTATAGAAGTGATTACG
AATAAATTTTATTCATCAACACATCGAGGTCAGTCTGAACTTTGCGGAAAAGTTTTCAAA
ATTGAGTATTCGGAAAAAAGACAGCGTCTTGCATATATACGTCTTTATAGTGGCGTACTG
CATTTGCGAGATCCGGTTAGAATATCGGAAAAGGAAAAAATAAAAATTACAGAAATGTAT
ACTTCAATAAATGGTGAATTATGTAAAATCGATAAGGCTTATTCCGGGGAAATTGTTATT
TTGCAGAATGAGTTTTTGAAGTTAAATAGTGTTCTTGGAGATACAAAGCTATTGCCACAG
AGAGAGAGAATTGAAAATCCCCTCCCTCTGCTGCAAACGACTGTTGAACCGAGCAAACCT
CAACAAAGGGAAATGTTACTTGATGCACTTTTAGAAATCTCCGACAGTGACCCGCTTCTG
CGATATTATGTGGATTCTGCGACACATGAAATCATACTTTCTTTCTTAGGGAAAGTACAA
ATGGAAGTGACTTGTGCTCTGCTGCAAGAAAAGTATCATGTGGAGATAGAAATAAAAGAG
CCTACAGTCATTTATATGGAAAGACCGTTAAAAAAAGCAGAGTATACCATTCACATCGAA
GTTCCACCGAATCCTTTCTGGGCTTCCATTGGTCTATCTGTAGCACCGCTTCCATTAGGG
AGCGGAGTACAGTATGAGAGCTCGGTTTCTCTTGGATACTTAAATCAATCGTTTCAAAAT
GCAGTTATGGAGGGGATACGCTATGGCTGTGAACAAGGATTGTATGGTTGGAATGTGACG
GACTGTAAAATCTGTTTTAAGTATGGCTTATACTATAGCCCTGTTAGTACCCCAGCAGAT
TTTCGGATGCTTGCTCCTATTGTATTGGAACAAGTCTTAAAAAAAGCTGGAACAGAATTG
TTAGAGCCATATCTTAGTTTTAAAATTTATGCGCCACAGGAATATCTTTCACGAGCATAC
AACGATGCTCCTAAATATTGTGCGAACATCGTAGACACTCAATTGAAAAATAATGAGGTC
ATTCTTAGTGGAGAAATCCCTGCTCGGTGTATTCAAAAATATCGTAGTGATTTAACTTTC
TTTACAAATGGACGTAGTGTTTGTTTAACAGAGTTAAAAGGGTACCATGTTACTACCGGT
GAACCTGTTTGCCAGCCCCGTCGTCCAAATAGTCGGATAGATAAAGTACGATATATGTTC
AATAAAATAACTTAG
>31922|POL_11_148|Neisseria_gonorrhoeae||Neisseria_gonorrhoeae:1-1935
ATGGAGGAAAATCACATGAAAATTATTAATATTGGAGTTTTAGCTCATGTTGATGCAGGA
AAAACTACCTTAACAGAAAGCTTATTATATAACAGTGGAGCGATTACAGAATTAGGAAGC
GTGGACAAAGGTACAACGAGGACGGATAATACGCTTTTAGAACGTCAGAGAGGAATTACA
ATTCAGACAGGAATAACCTCTTTTCAGTGGGAAAATACGAAGGTGAACATCATAGACACG
CCAGGACATATGGATTTCTTAGCAGAAGTATATCGTTCATTATCAGTTTTAGATGGGGCA
ATTCTACTGATTTCTGCAAAAGATGGCGTACAAGCACAAACTCGTATATTATTTCATGCA
CTTAGGAAAATGGGGATTCCCACAATCTTTTTTATCAATAAGATTGACCAAAATGGAATT
GATTTATCAACGGTTTATCAGGATATTAAAGAGAAACTTTCTGCCGAAATTGTAATCAAA
CAGAAGGTAGAACTGTATCCTAATATGTGTGTGACGAACTTTACCGAATCTGAACAATGG
GATATGGTAATAGAAGGAAATGATTACCTTTTGGAGAAATATACGTCTGGGAAATTATTG
GAAGCATTAGAACTCGAACAAGAGGAAAGCATAAGATTTCATAATTGTTCCCTGTTCCCT
GTTTATCACGGAAGTGCAAAAAACAATATAGGGATTGATAACCTTATAGAAGTGATTACG
AATAAATTTTATTCATCAACACATCGAGGTCAGTCTGAACTTTGCGGAAAAGTTTTCAAA
ATTGAGTATTCGGAAAAAAGACAGCGTCTTGCATATATACGTCTTTATAGTGGCGTACTG
CATTTGCGAGATCCGGTTAGAATATCGGAAAAGGAAAAAATAAAAATTACAGAAATGTAT
ACTTCAATAAATGGTGAATTATGTAAAATCGATAAGGCTTATTCCGGGGAAATTGTTATT
TTGCAGAATGAGTTTTTGAAGTTAAATAGTGTTCTTGGAGATACAAAGCTATTGCCACAG
AGAGAGAGAATTGAAAATCCCCTCCCTCTGCTGCAAACGACTGTTGAACCGAGCAAACCT
CAACAAAGGGAAATGTTACTTGATGCACTTTTAGAAATCTCCGACAGTGACCCGCTTCTG
CGATATTATGTGGATTCTGCGACACATGAAATCATACTTTCTTTCTTAGGGAAAGTACAA
ATGGAAGTGACTTGTGCTCTGCTGCAAGAAAAGTATCATGTGGAGATAGAAATAAAAGAG
CCTACAGTCATTTATATGGAAAGACCGTTAAAAAAAGCAGAGTATACCATTCACATCGAA
GTTCCACCGAATCCTTTCTGGGCTTCCATTGGTCTATCTGTAGCACCGCTTCCATTAGGG
AGCGGAGTACAGTATGAGAGCTCGGTTTCTCTTGGATACTTAAATCAATCGTTTCAAAAT
GCAGTTATGGAGGGGATACGCTATGGCTGTGAACAAGGATTGTATGGTTGGAATGTGACG
GACTGTAAAATCTGTTTTAAGTATGGCTTATACTATAGCCCTGTTAGTACCCCAGCAGAT
TTTCGGATGCTTGCTCCTATTGTATTGGAACAAGTCTTAAAAAAAGCTGGAACAGAATTG
TTAGAGCCATATCTTAGTTTTAAAATTTATGCGCCACAGGAATATCTTTCACGAGCATAC
AACGATGCTCCTAAATATTGTGCGAACATCGTAGACACTCAATTGAAAAATAATGAGGTC
ATTCTTAGTGGAGAAATCCCTGCTCGGTGTATTCAAAAATATCGTAGTGATTTAACTTTC
TTTACAAATGGACGTAGTGTTTGTTTAACAGAGTTAAAAGGGTACCATGTTACTACCGGT
GAACCTGTTTGCCAGCCCCGTCGTCCAAATAGTCGGATAGATAAAGTACGATATATGTTC
AATAAAATAACTTAG
>31942|BX2887|Neisseria_gonorrhoeae||:1-1935
ATGGAGGAAAATCACATGAAAATTATTAATATTGGAGTTTTAGCTCATGTTGATGCAGGA
AAAACTACCTTAACAGAAAGCTTATTATATAACAGTGGAGCGATTACAGAATTAGGAAGC
GTGGACAAAGGTACAACGAGGACGGATAATACGCTTTTAGAACGTCAGAGAGGAATTACA
ATTCAGACAGGAATAACCTCTTTTCAGTGGGAAAATACGAAGGTGAACATCATAGACACG
CCAGGACATATGGATTTCTTAGCAGAAGTATATCGTTCATTATCAGTTTTAGATGGGGCA
ATTCTACTGATTTCTGCAAAAGATGGCGTACAAGCACAAACTCGTATATTATTTCATGCA
CTTAGGAAAATGGGGATTCCCACAATCTTTTTTATCAATAAGATTGACCAAAATGGAATT
GATTTATCAACGGTTTATCAGGATATTAAAGAGAAACTTTCTGCCGAAATTGTAATCAAA
CAGAAGGTAGAACTGTATCCTAATATGTGTGTGACGAACTTTACCGAATCTGAACAATGG
GATATGGTAATAGAAGGAAATGATTACCTTTTGGAGAAATATACGTCTGGGAAATTATTG
GAAGCATTAGAACTCGAACAAGAGGAAAGCATAAGATTTCATAATTGTTCCCTGTTCCCT
GTTTATCACGGAAGTGCAAAAAACAATATAGGGATTGATAACCTTATAGAAGTGATTACG
AATAAATTTTATTCATCAACACATCGAGGTCAGTCTGAACTTTGCGGAAAAGTTTTCAAA
ATTGAGTATTCGGAAAAAAGACAGCGTCTTGCATATATACGTCTTTATAGTGGCGTACTG
CATTTGCGAGATCCGGTTAGAATATCGGAAAAGGAAAAAATAAAAATTACAGAAATGTAT
ACTTCAATAAATGGTGAATTATGTAAAATCGATAAGGCTTATTCCGGGGAAATTGTTATT
TTGCAGAATGAGTTTTTGAAGTTAAATAGTGTTCTTGGAGATACAAAGCTATTGCCACAG
AGAGAGAGAATTGAAAATCCCCTCCCTCTGCTGCAAACGACTGTTGAACCGAGCAAACCT
CAACAAAGGGAAATGTTACTTGATGCACTTTTAGAAATCTCCGACAGTGACCCGCTTCTG
CGATATTATGTGGATTCTGCGACACATGAAATCATACTTTCTTTCTTAGGGAAAGTACAA
ATGGAAGTGACTTGTGCTCTGCTGCAAGAAAAGTATCATGTGGAGATAGAAATAAAAGAG
CCTACAGTCATTTATATGGAAAGACCGTTAAAAAAAGCAGAGTATACCATTCACATCGAA
GTTCCACCGAATCCTTTCTGGGCTTCCATTGGTCTATCTGTAGCACCGCTTCCATTAGGG
AGCGGAGTACAGTATGAGAGCTCGGTTTCTCTTGGATACTTAAATCAATCGTTTCAAAAT
GCAGTTATGGAGGGGATACGCTATGGCTGTGAACAAGGATTGTATGGTTGGAATGTGACG
GACTGTAAAATCTGTTTTAAGTATGGCTTATACTATAGCCCTGTTAGTACCCCAGCAGAT
TTTCGGATGCTTGCTCCTATTGTATTGGAACAAGTCTTAAAAAAAGCTGGAACAGAATTG
TTAGAGCCATATCTTAGTTTTAAAATTTATGCGCCACAGGAATATCTTTCACGAGCATAC
AACGATGCTCCTAAATATTGTGCGAACATCGTAGACACTCAATTGAAAAATAATGAGGTC
ATTCTTAGTGGAGAAATCCCTGCTCGGTGTATTCAAAAATATCGTAGTGATTTAACTTTC
TTTACAAATGGACGTAGTGTTTGTTTAACAGAGTTAAAAGGGTACCATGTTACTACCGGT
GAACCTGTTTGCCAGCCCCGTCGTCCAAATAGTCGGATAGATAAAGTACGATATATGTTC
AATAAAATAACTTAG
>31943|BX1589|Neisseria_gonorrhoeae|16|Neisseria_gonorrhoeae:1-1935
ATGGAGGAAAATCACATGAAAATTATTAATATTGGAGTTTTAGCTCATGTTGATGCAGGA
AAAACTACCTTAACAGAAAGCTTATTATATAACAGTGGAGCGATTACAGAATTAGGAAGC
GTGGACAAAGGTACAACGAGGACGGATAATACGCTTTTAGAACGTCAGAGAGGAATTACA
ATTCAGACAGGAATAACCTCTTTTCAGTGGGAAAATACGAAGGTGAACATCATAGACACG
CCAGGACATATGGATTTCTTAGCAGAAGTATATCGTTCATTATCAGTTTTAGATGGGGCA
ATTCTACTGATTTCTGCAAAAGATGGCGTACAAGCACAAACTCGTATATTATTTCATGCA
CTTAGGAAAATGGGGATTCCCACAATCTTTTTTATCAATAAGATTGACCAAAATGGAATT
GATTTATCAACGGTTTATCAGGATATTAAAGAGAAACTTTCTGCCGAAATTGTAATCAAA
CAGAAGGTAGAACTGTATCCTAATATGTGTGTGACGAACTTTACCGAATCTGAACAATGG
GATATGGTAATAGAAGGAAATGATTACCTTTTGGAGAAATATACGTCTGGGAAATTATTG
GAAGCATTAGAACTCGAACAAGAGGAAAGCATAAGATTTCATAATTGTTCCCTGTTCCCT
GTTTATCACGGAAGTGCAAAAAACAATATAGGGATTGATAACCTTATAGAAGTGATTACG
AATAAATTTTATTCATCAACACATCGAGGTCAGTCTGAACTTTGCGGAAAAGTTTTCAAA
ATTGAGTATTCGGAAAAAAGACAGCGTCTTGCATATATACGTCTTTATAGTGGCGTACTG
CATTTGCGAGATCCGGTTAGAATATCGGAAAAGGAAAAAATAAAAATTACAGAAATGTAT
ACTTCAATAAATGGTGAATTATGTAAAATCGATAAGGCTTATTCCGGGGAAATTGTTATT
TTGCAGAATGAGTTTTTGAAGTTAAATAGTGTTCTTGGAGATACAAAGCTATTGCCACAG
AGAGAGAGAATTGAAAATCCCCTCCCTCTGCTGCAAACGACTGTTGAACCGAGCAAACCT
CAACAAAGGGAAATGTTACTTGATGCACTTTTAGAAATCTCCGACAGTGACCCGCTTCTG
CGATATTATGTGGATTCTGCGACACATGAAATCATACTTTCTTTCTTAGGGAAAGTACAA
ATGGAAGTGACTTGTGCTCTGCTGCAAGAAAAGTATCATGTGGAGATAGAAATAAAAGAG
CCTACAGTCATTTATATGGAAAGACCGTTAAAAAAAGCAGAGTATACCATTCACATCGAA
GTTCCACCGAATCCTTTCTGGGCTTCCATTGGTCTATCTGTAGCACCGCTTCCATTAGGG
AGCGGAGTACAGTATGAGAGCTCGGTTTCTCTTGGATACTTAAATCAATCGTTTCAAAAT
GCAGTTATGGAGGGGATACGCTATGGCTGTGAACAAGGATTGTATGGTTGGAATGTGACG
GACTGTAAAATCTGTTTTAAGTATGGCTTATACTATAGCCCTGTTAGTACCCCAGCAGAT
TTTCGGATGCTTGCTCCTATTGTATTGGAACAAGTCTTAAAAAAAGCTGGAACAGAATTG
TTAGAGCCATATCTTAGTTTTAAAATTTATGCGCCACAGGAATATCTTTCACGAGCATAC
AACGATGCTCCTAAATATTGTGCGAACATCGTAGACACTCAATTGAAAAATAATGAGGTC
ATTCTTAGTGGAGAAATCCCTGCTCGGTGTATTCAAAAATATCGTAGTGATTTAACTTTC
TTTACAAATGGACGTAGTGTTTGTTTAACAGAGTTAAAAGGGTACCATGTTACTACCGGT
GAACCTGTTTGCCAGCCCCGTCGTCCAAATAGTCGGATAGATAAAGTACGATATATGTTC
AATAAAATAACTTAG
>31946|BX596|Neisseria_gonorrhoeae|12|Neisseria_gonorrhoeae:1-1935
ATGGAGGAAAATCACATGAAAATTATTAATATTGGAGTTTTAGCTCATGTTGATGCAGGA
AAAACTACCTTAACAGAAAGCTTATTATATAACAGTGGAGCGATTACAGAATTAGGAAGC
GTGGACAAAGGTACAACGAGGACGGATAATACGCTTTTAGAACGTCAGAGAGGAATTACA
ATTCAGACAGGAATAACCTCTTTTCAGTGGGAAAATACGAAGGTGAACATCATAGACACG
CCAGGACATATGGATTTCTTAGCAGAAGTATATCGTTCATTATCAGTTTTAGATGGGGCA
ATTCTACTGATTTCTGCAAAAGATGGCGTACAAGCACAAACTCGTATATTATTTCATGCA
CTTAGGAAAATGGGGATTCCCACAATCTTTTTTATCAATAAGATTGACCAAAATGGAATT
GATTTATCAACGGTTTATCAGGATATTAAAGAGAAACTTTCTGCCGAAATTGTAATCAAA
CAGAAGGTAGAACTGTATCCTAATATGTGTGTGACGAACTTTACCGAATCTGAACAATGG
GATATGGTAATAGAAGGAAATGATTACCTTTTGGAGAAATATACGTCTGGGAAATTATTG
GAAGCATTAGAACTCGAACAAGAGGAAAGCATAAGATTTCATAATTGTTCCCTGTTCCCT
GTTTATCACGGAAGTGCAAAAAACAATATAGGGATTGATAACCTTATAGAAGTGATTACG
AATAAATTTTATTCATCAACACATCGAGGTCAGTCTGAACTTTGCGGAAAAGTTTTCAAA
ATTGAGTATTCGGAAAAAAGACAGCGTCTTGCATATATACGTCTTTATAGTGGCGTACTG
CATTTGCGAGATCCGGTTAGAATATCGGAAAAGGAAAAAATAAAAATTACAGAAATGTAT
ACTTCAATAAATGGTGAATTATGTAAAATCGATAAGGCTTATTCCGGGGAAATTGTTATT
TTGCAGAATGAGTTTTTGAAGTTAAATAGTGTTCTTGGAGATACAAAGCTATTGCCACAG
AGAGAGAGAATTGAAAATCCCCTCCCTCTGCTGCAAACGACTGTTGAACCGAGCAAACCT
CAACAAAGGGAAATGTTACTTGATGCACTTTTAGAAATCTCCGACAGTGACCCGCTTCTG
CGATATTATGTGGATTCTGCGACACATGAAATCATACTTTCTTTCTTAGGGAAAGTACAA
ATGGAAGTGACTTGTGCTCTGCTGCAAGAAAAGTATCATGTGGAGATAGAAATAAAAGAG
CCTACAGTCATTTATATGGAAAGACCGTTAAAAAAAGCAGAGTATACCATTCACATCGAA
GTTCCACCGAATCCTTTCTGGGCTTCCATTGGTCTATCTGTAGCACCGCTTCCATTAGGG
AGCGGAGTACAGTATGAGAGCTCGGTTTCTCTTGGATACTTAAATCAATCGTTTCAAAAT
GCAGTTATGGAGGGGATACGCTATGGCTGTGAACAAGGATTGTATGGTTGGAATGTGACG
GACTGTAAAATCTGTTTTAAGTATGGCTTATACTATAGCCCTGTTAGTACCCCAGCAGAT
TTTCGGATGCTTGCTCCTATTGTATTGGAACAAGTCTTAAAAAAAGCTGGAACAGAATTG
TTAGAGCCATATCTTAGTTTTAAAATTTATGCGCCACAGGAATATCTTTCACGAGCATAC
AACGATGCTCCTAAATATTGTGCGAACATCGTAGACACTCAATTGAAAAATAATGAGGTC
ATTCTTAGTGGAGAAATCCCTGCTCGGTGTATTCAAAAATATCGTAGTGATTTAACTTTC
TTTACAAATGGACGTAGTGTTTGTTTAACAGAGTTAAAAGGGTACCATGTTACTACCGGT
GAACCTGTTTGCCAGCCCCGTCGTCCAAATAGTCGGATAGATAAAGTACGATATATGTTC
AATAAAATAACTTAG
>31953|09_11|Neisseria_gonorrhoeae|256|Neisseria_gonorrhoeae:1-1935
ATGGAGGAAAATCACATGAAAATTATTAATATTGGAGTTTTAGCTCATGTTGATGCAGGA
AAAACTACCTTAACAGAAAGCTTATTATATAACAGTGGAGCGATTACAGAATTAGGAAGC
GTGGACAAAGGTACAACGAGGACGGATAATACGCTTTTAGAACGTCAGAGAGGAATTACA
ATTCAGACAGGAATAACCTCTTTTCAGTGGGAAAATACGAAGGTGAACATCATAGACACG
CCAGGACATATGGATTTCTTAGCAGAAGTATATCGTTCATTATCAGTTTTAGATGGGGCA
ATTCTACTGATTTCTGCAAAAGATGGCGTACAAGCACAAACTCGTATATTATTTCATGCA
CTTAGGAAAATGGGGATTCCCACAATCTTTTTTATCAATAAGATTGACCAAAATGGAATT
GATTTATCAACGGTTTATCAGGATATTAAAGAGAAACTTTCTGCCGAAATTGTAATCAAA
CAGAAGGTAGAACTGTATCCTAATATGTGTGTGACGAACTTTACCGAATCTGAACAATGG
GATATGGTAATAGAAGGAAATGATTACCTTTTGGAGAAATATACGTCTGGGAAATTATTG
GAAGCATTAGAACTCGAACAAGAGGAAAGCATAAGATTTCATAATTGTTCCCTGTTCCCT
GTTTATCACGGAAGTGCAAAAAACAATATAGGGATTGATAACCTTATAGAAGTGATTACG
AATAAATTTTATTCATCAACACATCGAGGTCAGTCTGAACTTTGCGGAAAAGTTTTCAAA
ATTGAGTATTCGGAAAAAAGACAGCGTCTTGCATATATACGTCTTTATAGTGGCGTACTG
CATTTGCGAGATCCGGTTAGAATATCGGAAAAGGAAAAAATAAAAATTACAGAAATGTAT
ACTTCAATAAATGGTGAATTATGTAAAATCGATAAGGCTTATTCCGGGGAAATTGTTATT
TTGCAGAATGAGTTTTTGAAGTTAAATAGTGTTCTTGGAGATACAAAGCTATTGCCACAG
AGAGAGAGAATTGAAAATCCCCTCCCTCTGCTGCAAACGACTGTTGAACCGAGCAAACCT
CAACAAAGGGAAATGTTACTTGATGCACTTTTAGAAATCTCCGACAGTGACCCGCTTCTG
CGATATTATGTGGATTCTGCGACACATGAAATCATACTTTCTTTCTTAGGGAAAGTACAA
ATGGAAGTGACTTGTGCTCTGCTGCAAGAAAAGTATCATGTGGAGATAGAAATAAAAGAG
CCTACAGTCATTTATATGGAAAGACCGTTAAAAAAAGCAGAGTATACCATTCACATCGAA
GTTCCACCGAATCCTTTCTGGGCTTCCATTGGTCTATCTGTAGCACCGCTTCCATTAGGG
AGCGGAGTACAGTATGAGAGCTCGGTTTCTCTTGGATACTTAAATCAATCGTTTCAAAAT
GCAGTTATGGAGGGGATACGCTATGGCTGTGAACAAGGATTGTATGGTTGGAATGTGACG
GACTGTAAAATCTGTTTTAAGTATGGCTTATACTATAGCCCTGTTAGTACCCCAGCAGAT
TTTCGGATGCTTGCTCCTATTGTATTGGAACAAGTCTTAAAAAAAGCTGGAACAGAATTG
TTAGAGCCATATCTTAGTTTTAAAATTTATGCGCCACAGGAATATCTTTCACGAGCATAC
AACGATGCTCCTAAATATTGTGCGAACATCGTAGACACTCAATTGAAAAATAATGAGGTC
ATTCTTAGTGGAGAAATCCCTGCTCGGTGTATTCAAAAATATCGTAGTGATTTAACTTTC
TTTACAAATGGACGTAGTGTTTGTTTAACAGAGTTAAAAGGGTACCATGTTACTACCGGT
GAACCTGTTTGCCAGCCCCGTCGTCCAAATAGTCGGATAGATAAAGTACGATATATGTTC
AATAAAATAACTTAG
>31954|05_96|Neisseria_gonorrhoeae|96|Neisseria_gonorrhoeae:1-1935
ATGGAGGAAAATCACATGAAAATTATTAATATTGGAGTTTTAGCTCATGTTGATGCAGGA
AAAACTACCTTAACAGAAAGCTTATTATATAACAGTGGAGCGATTACAGAATTAGGAAGC
GTGGACAAAGGTACAACGAGGACGGATAATACGCTTTTAGAACGTCAGAGAGGAATTACA
ATTCAGACAGGAATAACCTCTTTTCAGTGGGAAAATACGAAGGTGAACATCATAGACACG
CCAGGACATATGGATTTCTTAGCAGAAGTATATCGTTCATTATCAGTTTTAGATGGGGCA
ATTCTACTGATTTCTGCAAAAGATGGCGTACAAGCACAAACTCGTATATTATTTCATGCA
CTTAGGAAAATGGGGATTCCCACAATCTTTTTTATCAATAAGATTGACCAAAATGGAATT
GATTTATCAACGGTTTATCAGGATATTAAAGAGAAACTTTCTGCCGAAATTGTAATCAAA
CAGAAGGTAGAACTGTATCCTAATATGTGTGTGACGAACTTTACCGAATCTGAACAATGG
GATATGGTAATAGAAGGAAATGATTACCTTTTGGAGAAATATACGTCTGGGAAATTATTG
GAAGCATTAGAACTCGAACAAGAGGAAAGCATAAGATTTCATAATTGTTCCCTGTTCCCT
GTTTATCACGGAAGTGCAAAAAACAATATAGGGATTGATAACCTTATAGAAGTGATTACG
AATAAATTTTATTCATCAACACATCGAGGTCAGTCTGAACTTTGCGGAAAAGTTTTCAAA
ATTGAGTATTCGGAAAAAAGACAGCGTCTTGCATATATACGTCTTTATAGTGGCGTACTG
CATTTGCGAGATCCGGTTAGAATATCGGAAAAGGAAAAAATAAAAATTACAGAAATGTAT
ACTTCAATAAATGGTGAATTATGTAAAATCGATAAGGCTTATTCCGGGGAAATTGTTATT
TTGCAGAATGAGTTTTTGAAGTTAAATAGTGTTCTTGGAGATACAAAGCTATTGCCACAG
AGAGAGAGAATTGAAAATCCCCTCCCTCTGCTGCAAACGACTGTTGAACCGAGCAAACCT
CAACAAAGGGAAATGTTACTTGATGCACTTTTAGAAATCTCCGACAGTGACCCGCTTCTG
CGATATTATGTGGATTCTGCGACACATGAAATCATACTTTCTTTCTTAGGGAAAGTACAA
ATGGAAGTGACTTGTGCTCTGCTGCAAGAAAAGTATCATGTGGAGATAGAAATAAAAGAG
CCTACAGTCATTTATATGGAAAGACCGTTAAAAAAAGCAGAGTATACCATTCACATCGAA
GTTCCACCGAATCCTTTCTGGGCTTCCATTGGTCTATCTGTAGCACCGCTTCCATTAGGG
AGCGGAGTACAGTATGAGAGCTCGGTTTCTCTTGGATACTTAAATCAATCGTTTCAAAAT
GCAGTTATGGAGGGGATACGCTATGGCTGTGAACAAGGATTGTATGGTTGGAATGTGACG
GACTGTAAAATCTGTTTTAAGTATGGCTTATACTATAGCCCTGTTAGTACCCCAGCAGAT
TTTCGGATGCTTGCTCCTATTGTATTGGAACAAGTCTTAAAAAAAGCTGGAACAGAATTG
TTAGAGCCATATCTTAGTTTTAAAATTTATGCGCCACAGGAATATCTTTCACGAGCATAC
AACGATGCTCCTAAATATTGTGCGAACATCGTAGACACTCAATTGAAAAATAATGAGGTC
ATTCTTAGTGGAGAAATCCCTGCTCGGTGTATTCAAAAATATCGTAGTGATTTAACTTTC
TTTACAAATGGACGTAGTGTTTGTTTAACAGAGTTAAAAGGGTACCATGTTACTACCGGT
GAACCTGTTTGCCAGCCCCGTCGTCCAAATAGTCGGATAGATAAAGTACGATATATGTTC
AATAAAATAACTTAG
>31956|05_227|Neisseria_gonorrhoeae||Neisseria_gonorrhoeae:1-1935
ATGGAGGAAAATCACATGAAAATTATTAATATTGGAGTTTTAGCTCATGTTGATGCAGGA
AAAACTACCTTAACAGAAAGCTTATTATATAACAGTGGAGCGATTACAGAATTAGGAAGC
GTGGACAAAGGTACAACGAGGACGGATAATACGCTTTTAGAACGTCAGAGAGGAATTACA
ATTCAGACAGGAATAACCTCTTTTCAGTGGGAAAATACGAAGGTGAACATCATAGACACG
CCAGGACATATGGATTTCTTAGCAGAAGTATATCGTTCATTATCAGTTTTAGATGGGGCA
ATTCTACTGATTTCTGCAAAAGATGGCGTACAAGCACAAACTCGTATATTATTTCATGCA
CTTAGGAAAATGGGGATTCCCACAATCTTTTTTATCAATAAGATTGACCAAAATGGAATT
GATTTATCAACGGTTTATCAGGATATTAAAGAGAAACTTTCTGCCGAAATTGTAATCAAA
CAGAAGGTAGAACTGTATCCTAATATGTGTGTGACGAACTTTACCGAATCTGAACAATGG
GATATGGTAATAGAAGGAAATGATTACCTTTTGGAGAAATATACGTCTGGGAAATTATTG
GAAGCATTAGAACTCGAACAAGAGGAAAGCATAAGATTTCATAATTGTTCCCTGTTCCCT
GTTTATCACGGAAGTGCAAAAAACAATATAGGGATTGATAACCTTATAGAAGTGATTACG
AATAAATTTTATTCATCAACACATCGAGGTCAGTCTGAACTTTGCGGAAAAGTTTTCAAA
ATTGAGTATTCGGAAAAAAGACAGCGTCTTGCATATATACGTCTTTATAGTGGCGTACTG
CATTTGCGAGATCCGGTTAGAATATCGGAAAAGGAAAAAATAAAAATTACAGAAATGTAT
ACTTCAATAAATGGTGAATTATGTAAAATCGATAAGGCTTATTCCGGGGAAATTGTTATT
TTGCAGAATGAGTTTTTGAAGTTAAATAGTGTTCTTGGAGATACAAAGCTATTGCCACAG
AGAGAGAGAATTGAAAATCCCCTCCCTCTGCTGCAAACGACTGTTGAACCGAGCAAACCT
CAACAAAGGGAAATGTTACTTGATGCACTTTTAGAAATCTCCGACAGTGACCCGCTTCTG
CGATATTATGTGGATTCTGCGACACATGAAATCATACTTTCTTTCTTAGGGAAAGTACAA
ATGGAAGTGACTTGTGCTCTGCTGCAAGAAAAGTATCATGTGGAGATAGAAATAAAAGAG
CCTACAGTCATTTATATGGAAAGACCGTTAAAAAAAGCAGAGTATACCATTCACATCGAA
GTTCCACCGAATCCTTTCTGGGCTTCCATTGGTCTATCTGTAGCACCGCTTCCATTAGGG
AGCGGAGTACAGTATGAGAGCTCGGTTTCTCTTGGATACTTAAATCAATCGTTTCAAAAT
GCAGTTATGGAGGGGATACGCTATGGCTGTGAACAAGGATTGTATGGTTGGAATGTGACG
GACTGTAAAATCTGTTTTAAGTATGGCTTATACTATAGCCCTGTTAGTACCCCAGCAGAT
TTTCGGATGCTTGCTCCTATTGTATTGGAACAAGTCTTAAAAAAAGCTGGAACAGAATTG
TTAGAGCCATATCTTAGTTTTAAAATTTATGCGCCACAGGAATATCTTTCACGAGCATAC
AACGATGCTCCTAAATATTGTGCGAACATCGTAGACACTCAATTGAAAAATAATGAGGTC
ATTCTTAGTGGAGAAATCCCTGCTCGGTGTATTCAAAAATATCGTAGTGATTTAACTTTC
TTTACAAATGGACGTAGTGTTTGTTTAACAGAGTTAAAAGGGTACCATGTTACTACCGGT
GAACCTGTTTGCCAGCCCCGTCGTCCAAATAGTCGGATAGATAAAGTACGATATATGTTC
AATAAAATAACTTAG
>31960|08_125|Neisseria_gonorrhoeae||Neisseria_gonorrhoeae:1-1935
ATGGAGGAAAATCACATGAAAATTATTAATATTGGAGTTTTAGCTCATGTTGATGCAGGA
AAAACTACCTTAACAGAAAGCTTATTATATAACAGTGGAGCGATTACAGAATTAGGAAGC
GTGGACAAAGGTACAACGAGGACGGATAATACGCTTTTAGAACGTCAGAGAGGAATTACA
ATTCAGACAGGAATAACCTCTTTTCAGTGGGAAAATACGAAGGTGAACATCATAGACACG
CCAGGACATATGGATTTCTTAGCAGAAGTATATCGTTCATTATCAGTTTTAGATGGGGCA
ATTCTACTGATTTCTGCAAAAGATGGCGTACAAGCACAAACTCGTATATTATTTCATGCA
CTTAGGAAAATGGGGATTCCCACAATCTTTTTTATCAATAAGATTGACCAAAATGGAATT
GATTTATCAACGGTTTATCAGGATATTAAAGAGAAACTTTCTGCCGAAATTGTAATCAAA
CAGAAGGTAGAACTGTATCCTAATATGTGTGTGACGAACTTTACCGAATCTGAACAATGG
GATATGGTAATAGAAGGAAATGATTACCTTTTGGAGAAATATACGTCTGGGAAATTATTG
GAAGCATTAGAACTCGAACAAGAGGAAAGCATAAGATTTCATAATTGTTCCCTGTTCCCT
GTTTATCACGGAAGTGCAAAAAACAATATAGGGATTGATAACCTTATAGAAGTGATTACG
AATAAATTTTATTCATCAACACATCGAGGTCAGTCTGAACTTTGCGGAAAAGTTTTCAAA
ATTGAGTATTCGGAAAAAAGACAGCGTCTTGCATATATACGTCTTTATAGTGGCGTACTG
CATTTGCGAGATCCGGTTAGAATATCGGAAAAGGAAAAAATAAAAATTACAGAAATGTAT
ACTTCAATAAATGGTGAATTATGTAAAATCGATAAGGCTTATTCCGGGGAAATTGTTATT
TTGCAGAATGAGTTTTTGAAGTTAAATAGTGTTCTTGGAGATACAAAGCTATTGCCACAG
AGAGAGAGAATTGAAAATCCCCTCCCTCTGCTGCAAACGACTGTTGAACCGAGCAAACCT
CAACAAAGGGAAATGTTACTTGATGCACTTTTAGAAATCTCCGACAGTGACCCGCTTCTG
CGATATTATGTGGATTCTGCGACACATGAAATCATACTTTCTTTCTTAGGGAAAGTACAA
ATGGAAGTGACTTGTGCTCTGCTGCAAGAAAAGTATCATGTGGAGATAGAAATAAAAGAG
CCTACAGTCATTTATATGGAAAGACCGTTAAAAAAAGCAGAGTATACCATTCACATCGAA
GTTCCACCGAATCCTTTCTGGGCTTCCATTGGTCTATCTGTAGCACCGCTTCCATTAGGG
AGCGGAGTACAGTATGAGAGCTCGGTTTCTCTTGGATACTTAAATCAATCGTTTCAAAAT
GCAGTTATGGAGGGGATACGCTATGGCTGTGAACAAGGATTGTATGGTTGGAATGTGACG
GACTGTAAAATCTGTTTTAAGTATGGCTTATACTATAGCCCTGTTAGTACCCCAGCAGAT
TTTCGGATGCTTGCTCCTATTGTATTGGAACAAGTCTTAAAAAAAGCTGGAACAGAATTG
TTAGAGCCATATCTTAGTTTTAAAATTTATGCGCCACAGGAATATCTTTCACGAGCATAC
AACGATGCTCCTAAATATTGTGCGAACATCGTAGACACTCAATTGAAAAATAATGAGGTC
ATTCTTAGTGGAGAAATCCCTGCTCGGTGTATTCAAAAATATCGTAGTGATTTAACTTTC
TTTACAAATGGACGTAGTGTTTGTTTAACAGAGTTAAAAGGGTACCATGTTACTACCGGT
GAACCTGTTTGCCAGCCCCGTCGTCCAAATAGTCGGATAGATAAAGTACGATATATGTTC
AATAAAATAACTTAG
>31999|08_590_00143|Neisseria_gonorrhoeae|16|Neisseria_gonorrhoeae:1-1935
ATGGAGGAAAATCACATGAAAATTATTAATATTGGAGTTTTAGCTCATGTTGATGCAGGA
AAAACTACCTTAACAGAAAGCTTATTATATAACAGTGGAGCGATTACAGAATTAGGAAGC
GTGGACAAAGGTACAACGAGGACGGATAATACGCTTTTAGAACGTCAGAGAGGAATTACA
ATTCAGACAGGAATAACCTCTTTTCAGTGGGAAAATACGAAGGTGAACATCATAGACACG
CCAGGACATATGGATTTCTTAGCAGAAGTATATCGTTCATTATCAGTTTTAGATGGGGCA
ATTCTACTGATTTCTGCAAAAGATGGCGTACAAGCACAAACTCGTATATTATTTCATGCA
CTTAGGAAAATGGGGATTCCCACAATCTTTTTTATCAATAAGATTGACCAAAATGGAATT
GATTTATCAACGGTTTATCAGGATATTAAAGAGAAACTTTCTGCCGAAATTGTAATCAAA
CAGAAGGTAGAACTGTATCCTAATATGTGTGTGACGAACTTTACCGAATCTGAACAATGG
GATATGGTAATAGAAGGAAATGATTACCTTTTGGAGAAATATACGTCTGGGAAATTATTG
GAAGCATTAGAACTCGAACAAGAGGAAAGCATAAGATTTCATAATTGTTCCCTGTTCCCT
GTTTATCACGGAAGTGCAAAAAACAATATAGGGATTGATAACCTTATAGAAGTGATTACG
AATAAATTTTATTCATCAACACATCGAGGTCAGTCTGAACTTTGCGGAAAAGTTTTCAAA
ATTGAGTATTCGGAAAAAAGACAGCGTCTTGCATATATACGTCTTTATAGTGGCGTACTG
CATTTGCGAGATCCGGTTAGAATATCGGAAAAGGAAAAAATAAAAATTACAGAAATGTAT
ACTTCAATAAATGGTGAATTATGTAAAATCGATAAGGCTTATTCCGGGGAAATTGTTATT
TTGCAGAATGAGTTTTTGAAGTTAAATAGTGTTCTTGGAGATACAAAGCTATTGCCACAG
AGAGAGAGAATTGAAAATCCCCTCCCTCTGCTGCAAACGACTGTTGAACCGAGCAAACCT
CAACAAAGGGAAATGTTACTTGATGCACTTTTAGAAATCTCCGACAGTGACCCGCTTCTG
CGATATTATGTGGATTCTGCGACACATGAAATCATACTTTCTTTCTTAGGGAAAGTACAA
ATGGAAGTGACTTGTGCTCTGCTGCAAGAAAAGTATCATGTGGAGATAGAAATAAAAGAG
CCTACAGTCATTTATATGGAAAGACCGTTAAAAAAAGCAGAGTATACCATTCACATCGAA
GTTCCACCGAATCCTTTCTGGGCTTCCATTGGTCTATCTGTAGCACCGCTTCCATTAGGG
AGCGGAGTACAGTATGAGAGCTCGGTTTCTCTTGGATACTTAAATCAATCGTTTCAAAAT
GCAGTTATGGAGGGGATACGCTATGGCTGTGAACAAGGATTGTATGGTTGGAATGTGACG
GACTGTAAAATCTGTTTTAAGTATGGCTTATACTATAGCCCTGTTAGTACCCCAGCAGAT
TTTCGGATGCTTGCTCCTATTGTATTGGAACAAGTCTTAAAAAAAGCTGGAACAGAATTG
TTAGAGCCATATCTTAGTTTTAAAATTTATGCGCCACAGGAATATCTTTCACGAGCATAC
AACGATGCTCCTAAATATTGTGCGAACATCGTAGACACTCAATTGAAAAATAATGAGGTC
ATTCTTAGTGGAGAAATCCCTGCTCGGTGTATTCAAAAATATCGTAGTGATTTAACTTTC
TTTACAAATGGACGTAGTGTTTGTTTAACAGAGTTAAAAGGGTACCATGTTACTACCGGT
GAACCTGTTTGCCAGCCCCGTCGTCCAAATAGTCGGATAGATAAAGTACGATATATGTTC
AATAAAATAACTTAG
>32003|08_590_00147|Neisseria_gonorrhoeae||Neisseria_gonorrhoeae:1-1935
ATGGAGGAAAATCACATGAAAATTATTAATATTGGAGTTTTAGCTCATGTTGATGCAGGA
AAAACTACCTTAACAGAAAGCTTATTATATAACAGTGGAGCGATTACAGAATTAGGAAGC
GTGGACAAAGGTACAACGAGGACGGATAATACGCTTTTAGAACGTCAGAGAGGAATTACA
ATTCAGACAGGAATAACCTCTTTTCAGTGGGAAAATACGAAGGTGAACATCATAGACACG
CCAGGACATATGGATTTCTTAGCAGAAGTATATCGTTCATTATCAGTTTTAGATGGGGCA
ATTCTACTGATTTCTGCAAAAGATGGCGTACAAGCACAAACTCGTATATTATTTCATGCA
CTTAGGAAAATGGGGATTCCCACAATCTTTTTTATCAATAAGATTGACCAAAATGGAATT
GATTTATCAACGGTTTATCAGGATATTAAAGAGAAACTTTCTGCCGAAATTGTAATCAAA
CAGAAGGTAGAACTGTATCCTAATATGTGTGTGACGAACTTTACCGAATCTGAACAATGG
GATATGGTAATAGAAGGAAATGATTACCTTTTGGAGAAATATACGTCTGGGAAATTATTG
GAAGCATTAGAACTCGAACAAGAGGAAAGCATAAGATTTCATAATTGTTCCCTGTTCCCT
GTTTATCACGGAAGTGCAAAAAACAATATAGGGATTGATAACCTTATAGAAGTGATTACG
AATAAATTTTATTCATCAACACATCGAGGTCAGTCTGAACTTTGCGGAAAAGTTTTCAAA
ATTGAGTATTCGGAAAAAAGACAGCGTCTTGCATATATACGTCTTTATAGTGGCGTACTG
CATTTGCGAGATCCGGTTAGAATATCGGAAAAGGAAAAAATAAAAATTACAGAAATGTAT
ACTTCAATAAATGGTGAATTATGTAAAATCGATAAGGCTTATTCCGGGGAAATTGTTATT
TTGCAGAATGAGTTTTTGAAGTTAAATAGTGTTCTTGGAGATACAAAGCTATTGCCACAG
AGAGAGAGAATTGAAAATCCCCTCCCTCTGCTGCAAACGACTGTTGAACCGAGCAAACCT
CAACAAAGGGAAATGTTACTTGATGCACTTTTAGAAATCTCCGACAGTGACCCGCTTCTG
CGATATTATGTGGATTCTGCGACACATGAAATCATACTTTCTTTCTTAGGGAAAGTACAA
ATGGAAGTGACTTGTGCTCTGCTGCAAGAAAAGTATCATGTGGAGATAGAAATAAAAGAG
CCTACAGTCATTTATATGGAAAGACCGTTAAAAAAAGCAGAGTATACCATTCACATCGAA
GTTCCACCGAATCCTTTCTGGGCTTCCATTGGTCTATCTGTAGCACCGCTTCCATTAGGG
AGCGGAGTACAGTATGAGAGCTCGGTTTCTCTTGGATACTTAAATCAATCGTTTCAAAAT
GCAGTTATGGAGGGGATACGCTATGGCTGTGAACAAGGATTGTATGGTTGGAATGTGACG
GACTGTAAAATCTGTTTTAAGTATGGCTTATACTATAGCCCTGTTAGTACCCCAGCAGAT
TTTCGGATGCTTGCTCCTATTGTATTGGAACAAGTCTTAAAAAAAGCTGGAACAGAATTG
TTAGAGCCATATCTTAGTTTTAAAATTTATGCGCCACAGGAATATCTTTCACGAGCATAC
AACGATGCTCCTAAATATTGTGCGAACATCGTAGACACTCAATTGAAAAATAATGAGGTC
ATTCTTAGTGGAGAAATCCCTGCTCGGTGTATTCAAAAATATCGTAGTGATTTAACTTTC
TTTACAAATGGACGTAGTGTTTGTTTAACAGAGTTAAAAGGGTACCATGTTACTACCGGT
GAACCTGTTTGCCAGCCCCGTCGTCCAAATAGTCGGATAGATAAAGTACGATATATGTTC
AATAAAATAACTTAG
>32007|08_590_00153|Neisseria_gonorrhoeae|24|Neisseria_gonorrhoeae:1-1935
ATGGAGGAAAATCACATGAAAATTATTAATATTGGAGTTTTAGCTCATGTTGATGCAGGA
AAAACTACCTTAACAGAAAGCTTATTATATAACAGTGGAGCGATTACAGAATTAGGAAGC
GTGGACAAAGGTACAACGAGGACGGATAATACGCTTTTAGAACGTCAGAGAGGAATTACA
ATTCAGACAGGAATAACCTCTTTTCAGTGGGAAAATACGAAGGTGAACATCATAGACACG
CCAGGACATATGGATTTCTTAGCAGAAGTATATCGTTCATTATCAGTTTTAGATGGGGCA
ATTCTACTGATTTCTGCAAAAGATGGCGTACAAGCACAAACTCGTATATTATTTCATGCA
CTTAGGAAAATGGGGATTCCCACAATCTTTTTTATCAATAAGATTGACCAAAATGGAATT
GATTTATCAACGGTTTATCAGGATATTAAAGAGAAACTTTCTGCCGAAATTGTAATCAAA
CAGAAGGTAGAACTGTATCCTAATATGTGTGTGACGAACTTTACCGAATCTGAACAATGG
GATATGGTAATAGAAGGAAATGATTACCTTTTGGAGAAATATACGTCTGGGAAATTATTG
GAAGCATTAGAACTCGAACAAGAGGAAAGCATAAGATTTCATAATTGTTCCCTGTTCCCT
GTTTATCACGGAAGTGCAAAAAACAATATAGGGATTGATAACCTTATAGAAGTGATTACG
AATAAATTTTATTCATCAACACATCGAGGTCAGTCTGAACTTTGCGGAAAAGTTTTCAAA
ATTGAGTATTCGGAAAAAAGACAGCGTCTTGCATATATACGTCTTTATAGTGGCGTACTG
CATTTGCGAGATCCGGTTAGAATATCGGAAAAGGAAAAAATAAAAATTACAGAAATGTAT
ACTTCAATAAATGGTGAATTATGTAAAATCGATAAGGCTTATTCCGGGGAAATTGTTATT
TTGCAGAATGAGTTTTTGAAGTTAAATAGTGTTCTTGGAGATACAAAGCTATTGCCACAG
AGAGAGAGAATTGAAAATCCCCTCCCTCTGCTGCAAACGACTGTTGAACCGAGCAAACCT
CAACAAAGGGAAATGTTACTTGATGCACTTTTAGAAATCTCCGACAGTGACCCGCTTCTG
CGATATTATGTGGATTCTGCGACACATGAAATCATACTTTCTTTCTTAGGGAAAGTACAA
ATGGAAGTGACTTGTGCTCTGCTGCAAGAAAAGTATCATGTGGAGATAGAAATAAAAGAG
CCTACAGTCATTTATATGGAAAGACCGTTAAAAAAAGCAGAGTATACCATTCACATCGAA
GTTCCACCGAATCCTTTCTGGGCTTCCATTGGTCTATCTGTAGCACCGCTTCCATTAGGG
AGCGGAGTACAGTATGAGAGCTCGGTTTCTCTTGGATACTTAAATCAATCGTTTCAAAAT
GCAGTTATGGAGGGGATACGCTATGGCTGTGAACAAGGATTGTATGGTTGGAATGTGACG
GACTGTAAAATCTGTTTTAAGTATGGCTTATACTATAGCCCTGTTAGTACCCCAGCAGAT
TTTCGGATGCTTGCTCCTATTGTATTGGAACAAGTCTTAAAAAAAGCTGGAACAGAATTG
TTAGAGCCATATCTTAGTTTTAAAATTTATGCGCCACAGGAATATCTTTCACGAGCATAC
AACGATGCTCCTAAATATTGTGCGAACATCGTAGACACTCAATTGAAAAATAATGAGGTC
ATTCTTAGTGGAGAAATCCCTGCTCGGTGTATTCAAAAATATCGTAGTGATTTAACTTTC
TTTACAAATGGACGTAGTGTTTGTTTAACAGAGTTAAAAGGGTACCATGTTACTACCGGT
GAACCTGTTTGCCAGCCCCGTCGTCCAAATAGTCGGATAGATAAAGTACGATATATGTTC
AATAAAATAACTTAG
>34773|ATL_2011_01_17|Neisseria_gonorrhoeae||Neisseria_gonorrhoeae:1-1935
ATGGAGGAAAATCACATGAAAATTATTAATATTGGAGTTTTAGCTCATGTTGATGCAGGA
AAAACTACCTTAACAGAAAGCTTATTATATAACAGTGGAGCGATTACAGAATTAGGAAGC
GTGGACAAAGGTACAACGAGGACGGATAATACGCTTTTAGAACGTCAGAGAGGAATTACA
ATTCAGACAGGAATAACCTCTTTTCAGTGGGAAAATACGAAGGTGAACATCATAGACACG
CCAGGACATATGGATTTCTTAGCAGAAGTATATCGTTCATTATCAGTTTTAGATGGGGCA
ATTCTACTGATTTCTGCAAAAGATGGCGTACAAGCACAAACTCGTATATTATTTCATGCA
CTTAGGAAAATGGGGATTCCCACAATCTTTTTTATCAATAAGATTGACCAAAATGGAATT
GATTTATCAACGGTTTATCAGGATATTAAAGAGAAACTTTCTGCCGAAATTGTAATCAAA
CAGAAGGTAGAACTGTATCCTAATATGTGTGTGACGAACTTTACCGAATCTGAACAATGG
GATATGGTAATAGAAGGAAATGATTACCTTTTGGAGAAATATACGTCTGGGAAATTATTG
GAAGCATTAGAACTCGAACAAGAGGAAAGCATAAGATTTCATAATTGTTCCCTGTTCCCT
GTTTATCACGGAAGTGCAAAAAACAATATAGGGATTGATAACCTTATAGAAGTGATTACG
AATAAATTTTATTCATCAACACATCGAGGTCAGTCTGAACTTTGCGGAAAAGTTTTCAAA
ATTGAGTATTCGGAAAAAAGACAGCGTCTTGCATATATACGTCTTTATAGTGGCGTACTG
CATTTGCGAGATCCGGTTAGAATATCGGAAAAGGAAAAAATAAAAATTACAGAAATGTAT
ACTTCAATAAATGGTGAATTATGTAAAATCGATAAGGCTTATTCCGGGGAAATTGTTATT
TTGCAGAATGAGTTTTTGAAGTTAAATAGTGTTCTTGGAGATACAAAGCTATTGCCACAG
AGAGAGAGAATTGAAAATCCCCTCCCTCTGCTGCAAACGACTGTTGAACCGAGCAAACCT
CAACAAAGGGAAATGTTACTTGATGCACTTTTAGAAATCTCCGACAGTGACCCGCTTCTG
CGATATTATGTGGATTCTGCGACACATGAAATCATACTTTCTTTCTTAGGGAAAGTACAA
ATGGAAGTGACTTGTGCTCTGCTGCAAGAAAAGTATCATGTGGAGATAGAAATAAAAGAG
CCTACAGTCATTTATATGGAAAGACCGTTAAAAAAAGCAGAGTATACCATTCACATCGAA
GTTCCACCGAATCCTTTCTGGGCTTCCATTGGTCTATCTGTAGCACCGCTTCCATTAGGG
AGCGGAGTACAGTATGAGAGCTCGGTTTCTCTTGGATACTTAAATCAATCGTTTCAAAAT
GCAGTTATGGAGGGGATACGCTATGGCTGTGAACAAGGATTGTATGGTTGGAATGTGACG
GACTGTAAAATCTGTTTTAAGTATGGCTTATACTATAGCCCTGTTAGTACCCCAGCAGAT
TTTCGGATGCTTGCTCCTATTGTATTGGAACAAGTCTTAAAAAAAGCTGGAACAGAATTG
TTAGAGCCATATCTTAGTTTTAAAATTTATGCGCCACAGGAATATCTTTCACGAGCATAC
AACGATGCTCCTAAATATTGTGCGAACATCGTAGACACTCAATTGAAAAATAATGAGGTC
ATTCTTAGTGGAGAAATCCCTGCTCGGTGTATTCAAAAATATCGTAGTGATTTAACTTTC
TTTACAAATGGACGTAGTGTTTGTTTAACAGAGTTAAAAGGGTACCATGTTACTACCGGT
GAACCTGTTTGCCAGCCCCGTCGTCCAAATAGTCGGATAGATAAAGTACGATATATGTTC
AATAAAATAACTTAG
>34779|MIA_2011_03-09|Neisseria_gonorrhoeae||Neisseria_gonorrhoeae:1-1935
ATGGAGGAAAATCACATGAAAATTATTAATATTGGAGTTTTAGCTCATGTTGATGCAGGA
AAAACTACCTTAACAGAAAGCTTATTATATAACAGTGGAGCGATTACAGAATTAGGAAGC
GTGGACAAAGGTACAACGAGGACGGATAATACGCTTTTAGAACGTCAGAGAGGAATTACA
ATTCAGACAGGAATAACCTCTTTTCAGTGGGAAAATACGAAGGTGAACATCATAGACACG
CCAGGACATATGGATTTCTTAGCAGAAGTATATCGTTCATTATCAGTTTTAGATGGGGCA
ATTCTACTGATTTCTGCAAAAGATGGCGTACAAGCACAAACTCGTATATTATTTCATGCA
CTTAGGAAAATGGGGATTCCCACAATCTTTTTTATCAATAAGATTGACCAAAATGGAATT
GATTTATCAACGGTTTATCAGGATATTAAAGAGAAACTTTCTGCCGAAATTGTAATCAAA
CAGAAGGTAGAACTGTATCCTAATATGTGTGTGACGAACTTTACCGAATCTGAACAATGG
GATATGGTAATAGAAGGAAATGATTACCTTTTGGAGAAATATACGTCTGGGAAATTATTG
GAAGCATTAGAACTCGAACAAGAGGAAAGCATAAGATTTCATAATTGTTCCCTGTTCCCT
GTTTATCACGGAAGTGCAAAAAACAATATAGGGATTGATAACCTTATAGAAGTGATTACG
AATAAATTTTATTCATCAACACATCGAGGTCAGTCTGAACTTTGCGGAAAAGTTTTCAAA
ATTGAGTATTCGGAAAAAAGACAGCGTCTTGCATATATACGTCTTTATAGTGGCGTACTG
CATTTGCGAGATCCGGTTAGAATATCGGAAAAGGAAAAAATAAAAATTACAGAAATGTAT
ACTTCAATAAATGGTGAATTATGTAAAATCGATAAGGCTTATTCCGGGGAAATTGTTATT
TTGCAGAATGAGTTTTTGAAGTTAAATAGTGTTCTTGGAGATACAAAGCTATTGCCACAG
AGAGAGAGAATTGAAAATCCCCTCCCTCTGCTGCAAACGACTGTTGAACCGAGCAAACCT
CAACAAAGGGAAATGTTACTTGATGCACTTTTAGAAATCTCCGACAGTGACCCGCTTCTG
CGATATTATGTGGATTCTGCGACACATGAAATCATACTTTCTTTCTTAGGGAAAGTACAA
ATGGAAGTGACTTGTGCTCTGCTGCAAGAAAAGTATCATGTGGAGATAGAAATAAAAGAG
CCTACAGTCATTTATATGGAAAGACCGTTAAAAAAAGCAGAGTATACCATTCACATCGAA
GTTCCACCGAATCCTTTCTGGGCTTCCATTGGTCTATCTGTAGCACCGCTTCCATTAGGG
AGCGGAGTACAGTATGAGAGCTCGGTTTCTCTTGGATACTTAAATCAATCGTTTCAAAAT
GCAGTTATGGAGGGGATACGCTATGGCTGTGAACAAGGATTGTATGGTTGGAATGTGACG
GACTGTAAAATCTGTTTTAAGTATGGCTTATACTATAGCCCTGTTAGTACCCCAGCAGAT
TTTCGGATGCTTGCTCCTATTGTATTGGAACAAGTCTTAAAAAAAGCTGGAACAGAATTG
TTAGAGCCATATCTTAGTTTTAAAATTTATGCGCCACAGGAATATCTTTCACGAGCATAC
AACGATGCTCCTAAATATTGTGCGAACATCGTAGACACTCAATTGAAAAATAATGAGGTC
ATTCTTAGTGGAGAAATCCCTGCTCGGTGTATTCAAAAATATCGTAGTGATTTAACTTTC
TTTACAAATGGACGTAGTGTTTGTTTAACAGAGTTAAAAGGGTACCATGTTACTACCGGT
GAACCTGTTTGCCAGCCCCGTCGTCCAAATAGTCGGATAGATAAAGTACGATATATGTTC
AATAAAATAACTTAG
>34784|NOR_2011_03-06|Neisseria_gonorrhoeae||Neisseria_gonorrhoeae:1-1935
ATGGAGGAAAATCACATGAAAATTATTAATATTGGAGTTTTAGCTCATGTTGATGCAGGA
AAAACTACCTTAACAGAAAGCTTATTATATAACAGTGGAGCGATTACAGAATTAGGAAGC
GTGGACAAAGGTACAACGAGGACGGATAATACGCTTTTAGAACGTCAGAGAGGAATTACA
ATTCAGACAGGAATAACCTCTTTTCAGTGGGAAAATACGAAGGTGAACATCATAGACACG
CCAGGACATATGGATTTCTTAGCAGAAGTATATCGTTCATTATCAGTTTTAGATGGGGCA
ATTCTACTGATTTCTGCAAAAGATGGCGTACAAGCACAAACTCGTATATTATTTCATGCA
CTTAGGAAAATGGGGATTCCCACAATCTTTTTTATCAATAAGATTGACCAAAATGGAATT
GATTTATCAACGGTTTATCAGGATATTAAAGAGAAACTTTCTGCCGAAATTGTAATCAAA
CAGAAGGTAGAACTGTATCCTAATATGTGTGTGACGAACTTTACCGAATCTGAACAATGG
GATATGGTAATAGAAGGAAATGATTACCTTTTGGAGAAATATACGTCTGGGAAATTATTG
GAAGCATTAGAACTCGAACAAGAGGAAAGCATAAGATTTCATAATTGTTCCCTGTTCCCT
GTTTATCACGGAAGTGCAAAAAACAATATAGGGATTGATAACCTTATAGAAGTGATTACG
AATAAATTTTATTCATCAACACATCGAGGTCAGTCTGAACTTTGCGGAAAAGTTTTCAAA
ATTGAGTATTCGGAAAAAAGACAGCGTCTTGCATATATACGTCTTTATAGTGGCGTACTG
CATTTGCGAGATCCGGTTAGAATATCGGAAAAGGAAAAAATAAAAATTACAGAAATGTAT
ACTTCAATAAATGGTGAATTATGTAAAATCGATAAGGCTTATTCCGGGGAAATTGTTATT
TTGCAGAATGAGTTTTTGAAGTTAAATAGTGTTCTTGGAGATACAAAGCTATTGCCACAG
AGAGAGAGAATTGAAAATCCCCTCCCTCTGCTGCAAACGACTGTTGAACCGAGCAAACCT
CAACAAAGGGAAATGTTACTTGATGCACTTTTAGAAATCTCCGACAGTGACCCGCTTCTG
CGATATTATGTGGATTCTGCGACACATGAAATCATACTTTCTTTCTTAGGGAAAGTACAA
ATGGAAGTGACTTGTGCTCTGCTGCAAGAAAAGTATCATGTGGAGATAGAAATAAAAGAG
CCTACAGTCATTTATATGGAAAGACCGTTAAAAAAAGCAGAGTATACCATTCACATCGAA
GTTCCACCGAATCCTTTCTGGGCTTCCATTGGTCTATCTGTAGCACCGCTTCCATTAGGG
AGCGGAGTACAGTATGAGAGCTCGGTTTCTCTTGGATACTTAAATCAATCGTTTCAAAAT
GCAGTTATGGAGGGGATACGCTATGGCTGTGAACAAGGATTGTATGGTTGGAATGTGACG
GACTGTAAAATCTGTTTTAAGTATGGCTTATACTATAGCCCTGTTAGTACCCCAGCAGAT
TTTCGGATGCTTGCTCCTATTGTATTGGAACAAGTCTTAAAAAAAGCTGGAACAGAATTG
TTAGAGCCATATCTTAGTTTTAAAATTTATGCGCCACAGGAATATCTTTCACGAGCATAC
AACGATGCTCCTAAATATTGTGCGAACATCGTAGACACTCAATTGAAAAATAATGAGGTC
ATTCTTAGTGGAGAAATCCCTGCTCGGTGTATTCAAAAATATCGTAGTGATTTAACTTTC
TTTACAAATGGACGTAGTGTTTGTTTAACAGAGTTAAAAGGGTACCATGTTACTACCGGT
GAACCTGTTTGCCAGCCCCGTCGTCCAAATAGTCGGATAGATAAAGTACGATATATGTTC
AATAAAATAACTTAG
>36240|52262|Neisseria_gonorrhoeae||Neisseria_gonorrhoeae:1-1935
ATGGAGGAAAATCACATGAAAATTATTAATATTGGAGTTTTAGCTCATGTTGATGCAGGA
AAAACTACCTTAACAGAAAGCTTATTATATAACAGTGGAGCGATTACAGAATTAGGAAGC
GTGGACAAAGGTACAACGAGGACGGATAATACGCTTTTAGAACGTCAGAGAGGAATTACA
ATTCAGACAGGAATAACCTCTTTTCAGTGGGAAAATACGAAGGTGAACATCATAGACACG
CCAGGACATATGGATTTCTTAGCAGAAGTATATCGTTCATTATCAGTTTTAGATGGGGCA
ATTCTACTGATTTCTGCAAAAGATGGCGTACAAGCACAAACTCGTATATTATTTCATGCA
CTTAGGAAAATGGGGATTCCCACAATCTTTTTTATCAATAAGATTGACCAAAATGGAATT
GATTTATCAACGGTTTATCAGGATATTAAAGAGAAACTTTCTGCCGAAATTGTAATCAAA
CAGAAGGTAGAACTGTATCCTAATATGTGTGTGACGAACTTTACCGAATCTGAACAATGG
GATATGGTAATAGAAGGAAATGATTACCTTTTGGAGAAATATACGTCTGGGAAATTATTG
GAAGCATTAGAACTCGAACAAGAGGAAAGCATAAGATTTCATAATTGTTCCCTGTTCCCT
GTTTATCACGGAAGTGCAAAAAACAATATAGGGATTGATAACCTTATAGAAGTGATTACG
AATAAATTTTATTCATCAACACATCGAGGTCAGTCTGAACTTTGCGGAAAAGTTTTCAAA
ATTGAGTATTCGGAAAAAAGACAGCGTCTTGCATATATACGTCTTTATAGTGGCGTACTG
CATTTGCGAGATCCGGTTAGAATATCGGAAAAGGAAAAAATAAAAATTACAGAAATGTAT
ACTTCAATAAATGGTGAATTATGTAAAATCGATAAGGCTTATTCCGGGGAAATTGTTATT
TTGCAGAATGAGTTTTTGAAGTTAAATAGTGTTCTTGGAGATACAAAGCTATTGCCACAG
AGAGAGAGAATTGAAAATCCCCTCCCTCTGCTGCAAACGACTGTTGAACCGAGCAAACCT
CAACAAAGGGAAATGTTACTTGATGCACTTTTAGAAATCTCCGACAGTGACCCGCTTCTG
CGATATTATGTGGATTCTGCGACACATGAAATCATACTTTCTTTCTTAGGGAAAGTACAA
ATGGAAGTGACTTGTGCTCTGCTGCAAGAAAAGTATCATGTGGAGATAGAAATAAAAGAG
CCTACAGTCATTTATATGGAAAGACCGTTAAAAAAAGCAGAGTATACCATTCACATCGAA
GTTCCACCGAATCCTTTCTGGGCTTCCATTGGTCTATCTGTAGCACCGCTTCCATTAGGG
AGCGGAGTACAGTATGAGAGCTCGGTTTCTCTTGGATACTTAAATCAATCGTTTCAAAAT
GCAGTTATGGAGGGGATACGCTATGGCTGTGAACAAGGATTGTATGGTTGGAATGTGACG
GACTGTAAAATCTGTTTTAAGTATGGCTTATACTATAGCCCTGTTAGTACCCCAGCAGAT
TTTCGGATGCTTGCTCCTATTGTATTGGAACAAGTCTTAAAAAAAGCTGGAACAGAATTG
TTAGAGCCATATCTTAGTTTTAAAATTTATGCGCCACAGGAATATCTTTCACGAGCATAC
AACGATGCTCCTAAATATTGTGCGAACATCGTAGACACTCAATTGAAAAATAATGAGGTC
ATTCTTAGTGGAGAAATCCCTGCTCGGTGTATTCAAAAATATCGTAGTGATTTAACTTTC
TTTACAAATGGACGTAGTGTTTGTTTAACAGAGTTAAAAGGGTACCATGTTACTACCGGT
GAACCTGTTTGCCAGCCCCGTCGTCCAAATAGTCGGATAGATAAAGTACGATATATGTTC
AATAAAATAACTTAG
>36245|44568|Neisseria_gonorrhoeae||Neisseria_gonorrhoeae:1-1935
ATGGAGGAAAATCACATGAAAATTATTAATATTGGAGTTTTAGCTCATGTTGATGCAGGA
AAAACTACCTTAACAGAAAGCTTATTATATAACAGTGGAGCGATTACAGAATTAGGAAGC
GTGGACAAAGGTACAACGAGGACGGATAATACGCTTTTAGAACGTCAGAGAGGAATTACA
ATTCAGACAGGAATAACCTCTTTTCAGTGGGAAAATACGAAGGTGAACATCATAGACACG
CCAGGACATATGGATTTCTTAGCAGAAGTATATCGTTCATTATCAGTTTTAGATGGGGCA
ATTCTACTGATTTCTGCAAAAGATGGCGTACAAGCACAAACTCGTATATTATTTCATGCA
CTTAGGAAAATGGGGATTCCCACAATCTTTTTTATCAATAAGATTGACCAAAATGGAATT
GATTTATCAACGGTTTATCAGGATATTAAAGAGAAACTTTCTGCCGAAATTGTAATCAAA
CAGAAGGTAGAACTGTATCCTAATATGTGTGTGACGAACTTTACCGAATCTGAACAATGG
GATATGGTAATAGAAGGAAATGATTACCTTTTGGAGAAATATACGTCTGGGAAATTATTG
GAAGCATTAGAACTCGAACAAGAGGAAAGCATAAGATTTCATAATTGTTCCCTGTTCCCT
GTTTATCACGGAAGTGCAAAAAACAATATAGGGATTGATAACCTTATAGAAGTGATTACG
AATAAATTTTATTCATCAACACATCGAGGTCAGTCTGAACTTTGCGGAAAAGTTTTCAAA
ATTGAGTATTCGGAAAAAAGACAGCGTCTTGCATATATACGTCTTTATAGTGGCGTACTG
CATTTGCGAGATCCGGTTAGAATATCGGAAAAGGAAAAAATAAAAATTACAGAAATGTAT
ACTTCAATAAATGGTGAATTATGTAAAATCGATAAGGCTTATTCCGGGGAAATTGTTATT
TTGCAGAATGAGTTTTTGAAGTTAAATAGTGTTCTTGGAGATACAAAGCTATTGCCACAG
AGAGAGAGAATTGAAAATCCCCTCCCTCTGCTGCAAACGACTGTTGAACCGAGCAAACCT
CAACAAAGGGAAATGTTACTTGATGCACTTTTAGAAATCTCCGACAGTGACCCGCTTCTG
CGATATTATGTGGATTCTGCGACACATGAAATCATACTTTCTTTCTTAGGGAAAGTACAA
ATGGAAGTGACTTGTGCTCTGCTGCAAGAAAAGTATCATGTGGAGATAGAAATAAAAGAG
CCTACAGTCATTTATATGGAAAGACCGTTAAAAAAAGCAGAGTATACCATTCACATCGAA
GTTCCACCGAATCCTTTCTGGGCTTCCATTGGTCTATCTGTAGCACCGCTTCCATTAGGG
AGCGGAGTACAGTATGAGAGCTCGGTTTCTCTTGGATACTTAAATCAATCGTTTCAAAAT
GCAGTTATGGAGGGGATACGCTATGGCTGTGAACAAGGATTGTATGGTTGGAATGTGACG
GACTGTAAAATCTGTTTTAAGTATGGCTTATACTATAGCCCTGTTAGTACCCCAGCAGAT
TTTCGGATGCTTGCTCCTATTGTATTGGAACAAGTCTTAAAAAAAGCTGGAACAGAATTG
TTAGAGCCATATCTTAGTTTTAAAATTTATGCGCCACAGGAATATCTTTCACGAGCATAC
AACGATGCTCCTAAATATTGTGCGAACATCGTAGACACTCAATTGAAAAATAATGAGGTC
ATTCTTAGTGGAGAAATCCCTGCTCGGTGTATTCAAAAATATCGTAGTGATTTAACTTTC
TTTACAAATGGACGTAGTGTTTGTTTAACAGAGTTAAAAGGGTACCATGTTACTACCGGT
GAACCTGTTTGCCAGCCCCGTCGTCCAAATAGTCGGATAGATAAAGTACGATATATGTTC
AATAAAATAACTTAG
>36267|55496|Neisseria_gonorrhoeae||Neisseria_gonorrhoeae:1-1935
ATGGAGGAAAATCACATGAAAATTATTAATATTGGAGTTTTAGCTCATGTTGATGCAGGA
AAAACTACCTTAACAGAAAGCTTATTATATAACAGTGGAGCGATTACAGAATTAGGAAGC
GTGGACAAAGGTACAACGAGGACGGATAATACGCTTTTAGAACGTCAGAGAGGAATTACA
ATTCAGACAGGAATAACCTCTTTTCAGTGGGAAAATACGAAGGTGAACATCATAGACACG
CCAGGACATATGGATTTCTTAGCAGAAGTATATCGTTCATTATCAGTTTTAGATGGGGCA
ATTCTACTGATTTCTGCAAAAGATGGCGTACAAGCACAAACTCGTATATTATTTCATGCA
CTTAGGAAAATGGGGATTCCCACAATCTTTTTTATCAATAAGATTGACCAAAATGGAATT
GATTTATCAACGGTTTATCAGGATATTAAAGAGAAACTTTCTGCCGAAATTGTAATCAAA
CAGAAGGTAGAACTGTATCCTAATATGTGTGTGACGAACTTTACCGAATCTGAACAATGG
GATATGGTAATAGAAGGAAATGATTACCTTTTGGAGAAATATACGTCTGGGAAATTATTG
GAAGCATTAGAACTCGAACAAGAGGAAAGCATAAGATTTCATAATTGTTCCCTGTTCCCT
GTTTATCACGGAAGTGCAAAAAACAATATAGGGATTGATAACCTTATAGAAGTGATTACG
AATAAATTTTATTCATCAACACATCGAGGTCAGTCTGAACTTTGCGGAAAAGTTTTCAAA
ATTGAGTATTCGGAAAAAAGACAGCGTCTTGCATATATACGTCTTTATAGTGGCGTACTG
CATTTGCGAGATCCGGTTAGAATATCGGAAAAGGAAAAAATAAAAATTACAGAAATGTAT
ACTTCAATAAATGGTGAATTATGTAAAATCGATAAGGCTTATTCCGGGGAAATTGTTATT
TTGCAGAATGAGTTTTTGAAGTTAAATAGTGTTCTTGGAGATACAAAGCTATTGCCACAG
AGAGAGAGAATTGAAAATCCCCTCCCTCTGCTGCAAACGACTGTTGAACCGAGCAAACCT
CAACAAAGGGAAATGTTACTTGATGCACTTTTAGAAATCTCCGACAGTGACCCGCTTCTG
CGATATTATGTGGATTCTGCGACACATGAAATCATACTTTCTTTCTTAGGGAAAGTACAA
ATGGAAGTGACTTGTGCTCTGCTGCAAGAAAAGTATCATGTGGAGATAGAAATAAAAGAG
CCTACAGTCATTTATATGGAAAGACCGTTAAAAAAAGCAGAGTATACCATTCACATCGAA
GTTCCACCGAATCCTTTCTGGGCTTCCATTGGTCTATCTGTAGCACCGCTTCCATTAGGG
AGCGGAGTACAGTATGAGAGCTCGGTTTCTCTTGGATACTTAAATCAATCGTTTCAAAAT
GCAGTTATGGAGGGGATACGCTATGGCTGTGAACAAGGATTGTATGGTTGGAATGTGACG
GACTGTAAAATCTGTTTTAAGTATGGCTTATACTATAGCCCTGTTAGTACCCCAGCAGAT
TTTCGGATGCTTGCTCCTATTGTATTGGAACAAGTCTTAAAAAAAGCTGGAACAGAATTG
TTAGAGCCATATCTTAGTTTTAAAATTTATGCGCCACAGGAATATCTTTCACGAGCATAC
AACGATGCTCCTAAATATTGTGCGAACATCGTAGACACTCAATTGAAAAATAATGAGGTC
ATTCTTAGTGGAGAAATCCCTGCTCGGTGTATTCAAAAATATCGTAGTGATTTAACTTTC
TTTACAAATGGACGTAGTGTTTGTTTAACAGAGTTAAAAGGGTACCATGTTACTACCGGT
GAACCTGTTTGCCAGCCCCGTCGTCCAAATAGTCGGATAGATAAAGTACGATATATGTTC
AATAAAATAACTTAG
>36276|51645|Neisseria_gonorrhoeae||Neisseria_gonorrhoeae:1-1935
ATGGAGGAAAATCACATGAAAATTATTAATATTGGAGTTTTAGCTCATGTTGATGCAGGA
AAAACTACCTTAACAGAAAGCTTATTATATAACAGTGGAGCGATTACAGAATTAGGAAGC
GTGGACAAAGGTACAACGAGGACGGATAATACGCTTTTAGAACGTCAGAGAGGAATTACA
ATTCAGACAGGAATAACCTCTTTTCAGTGGGAAAATACGAAGGTGAACATCATAGACACG
CCAGGACATATGGATTTCTTAGCAGAAGTATATCGTTCATTATCAGTTTTAGATGGGGCA
ATTCTACTGATTTCTGCAAAAGATGGCGTACAAGCACAAACTCGTATATTATTTCATGCA
CTTAGGAAAATGGGGATTCCCACAATCTTTTTTATCAATAAGATTGACCAAAATGGAATT
GATTTATCAACGGTTTATCAGGATATTAAAGAGAAACTTTCTGCCGAAATTGTAATCAAA
CAGAAGGTAGAACTGTATCCTAATATGTGTGTGACGAACTTTACCGAATCTGAACAATGG
GATATGGTAATAGAAGGAAATGATTACCTTTTGGAGAAATATACGTCTGGGAAATTATTG
GAAGCATTAGAACTCGAACAAGAGGAAAGCATAAGATTTCATAATTGTTCCCTGTTCCCT
GTTTATCACGGAAGTGCAAAAAACAATATAGGGATTGATAACCTTATAGAAGTGATTACG
AATAAATTTTATTCATCAACACATCGAGGTCAGTCTGAACTTTGCGGAAAAGTTTTCAAA
ATTGAGTATTCGGAAAAAAGACAGCGTCTTGCATATATACGTCTTTATAGTGGCGTACTG
CATTTGCGAGATCCGGTTAGAATATCGGAAAAGGAAAAAATAAAAATTACAGAAATGTAT
ACTTCAATAAATGGTGAATTATGTAAAATCGATAAGGCTTATTCCGGGGAAATTGTTATT
TTGCAGAATGAGTTTTTGAAGTTAAATAGTGTTCTTGGAGATACAAAGCTATTGCCACAG
AGAGAGAGAATTGAAAATCCCCTCCCTCTGCTGCAAACGACTGTTGAACCGAGCAAACCT
CAACAAAGGGAAATGTTACTTGATGCACTTTTAGAAATCTCCGACAGTGACCCGCTTCTG
CGATATTATGTGGATTCTGCGACACATGAAATCATACTTTCTTTCTTAGGGAAAGTACAA
ATGGAAGTGACTTGTGCTCTGCTGCAAGAAAAGTATCATGTGGAGATAGAAATAAAAGAG
CCTACAGTCATTTATATGGAAAGACCGTTAAAAAAAGCAGAGTATACCATTCACATCGAA
GTTCCACCGAATCCTTTCTGGGCTTCCATTGGTCTATCTGTAGCACCGCTTCCATTAGGG
AGCGGAGTACAGTATGAGAGCTCGGTTTCTCTTGGATACTTAAATCAATCGTTTCAAAAT
GCAGTTATGGAGGGGATACGCTATGGCTGTGAACAAGGATTGTATGGTTGGAATGTGACG
GACTGTAAAATCTGTTTTAAGTATGGCTTATACTATAGCCCTGTTAGTACCCCAGCAGAT
TTTCGGATGCTTGCTCCTATTGTATTGGAACAAGTCTTAAAAAAAGCTGGAACAGAATTG
TTAGAGCCATATCTTAGTTTTAAAATTTATGCGCCACAGGAATATCTTTCACGAGCATAC
AACGATGCTCCTAAATATTGTGCGAACATCGTAGACACTCAATTGAAAAATAATGAGGTC
ATTCTTAGTGGAGAAATCCCTGCTCGGTGTATTCAAAAATATCGTAGTGATTTAACTTTC
TTTACAAATGGACGTAGTGTTTGTTTAACAGAGTTAAAAGGGTACCATGTTACTACCGGT
GAACCTGTTTGCCAGCCCCGTCGTCCAAATAGTCGGATAGATAAAGTACGATATATGTTC
AATAAAATAACTTAG
>36279|60243|Neisseria_gonorrhoeae||Neisseria_gonorrhoeae:1-1935
ATGGAGGAAAATCACATGAAAATTATTAATATTGGAGTTTTAGCTCATGTTGATGCAGGA
AAAACTACCTTAACAGAAAGCTTATTATATAACAGTGGAGCGATTACAGAATTAGGAAGC
GTGGACAAAGGTACAACGAGGACGGATAATACGCTTTTAGAACGTCAGAGAGGAATTACA
ATTCAGACAGGAATAACCTCTTTTCAGTGGGAAAATACGAAGGTGAACATCATAGACACG
CCAGGACATATGGATTTCTTAGCAGAAGTATATCGTTCATTATCAGTTTTAGATGGGGCA
ATTCTACTGATTTCTGCAAAAGATGGCGTACAAGCACAAACTCGTATATTATTTCATGCA
CTTAGGAAAATGGGGATTCCCACAATCTTTTTTATCAATAAGATTGACCAAAATGGAATT
GATTTATCAACGGTTTATCAGGATATTAAAGAGAAACTTTCTGCCGAAATTGTAATCAAA
CAGAAGGTAGAACTGTATCCTAATATGTGTGTGACGAACTTTACCGAATCTGAACAATGG
GATATGGTAATAGAAGGAAATGATTACCTTTTGGAGAAATATACGTCTGGGAAATTATTG
GAAGCATTAGAACTCGAACAAGAGGAAAGCATAAGATTTCATAATTGTTCCCTGTTCCCT
GTTTATCACGGAAGTGCAAAAAACAATATAGGGATTGATAACCTTATAGAAGTGATTACG
AATAAATTTTATTCATCAACACATCGAGGTCAGTCTGAACTTTGCGGAAAAGTTTTCAAA
ATTGAGTATTCGGAAAAAAGACAGCGTCTTGCATATATACGTCTTTATAGTGGCGTACTG
CATTTGCGAGATCCGGTTAGAATATCGGAAAAGGAAAAAATAAAAATTACAGAAATGTAT
ACTTCAATAAATGGTGAATTATGTAAAATCGATAAGGCTTATTCCGGGGAAATTGTTATT
TTGCAGAATGAGTTTTTGAAGTTAAATAGTGTTCTTGGAGATACAAAGCTATTGCCACAG
AGAGAGAGAATTGAAAATCCCCTCCCTCTGCTGCAAACGACTGTTGAACCGAGCAAACCT
CAACAAAGGGAAATGTTACTTGATGCACTTTTAGAAATCTCCGACAGTGACCCGCTTCTG
CGATATTATGTGGATTCTGCGACACATGAAATCATACTTTCTTTCTTAGGGAAAGTACAA
ATGGAAGTGACTTGTGCTCTGCTGCAAGAAAAGTATCATGTGGAGATAGAAATAAAAGAG
CCTACAGTCATTTATATGGAAAGACCGTTAAAAAAAGCAGAGTATACCATTCACATCGAA
GTTCCACCGAATCCTTTCTGGGCTTCCATTGGTCTATCTGTAGCACCGCTTCCATTAGGG
AGCGGAGTACAGTATGAGAGCTCGGTTTCTCTTGGATACTTAAATCAATCGTTTCAAAAT
GCAGTTATGGAGGGGATACGCTATGGCTGTGAACAAGGATTGTATGGTTGGAATGTGACG
GACTGTAAAATCTGTTTTAAGTATGGCTTATACTATAGCCCTGTTAGTACCCCAGCAGAT
TTTCGGATGCTTGCTCCTATTGTATTGGAACAAGTCTTAAAAAAAGCTGGAACAGAATTG
TTAGAGCCATATCTTAGTTTTAAAATTTATGCGCCACAGGAATATCTTTCACGAGCATAC
AACGATGCTCCTAAATATTGTGCGAACATCGTAGACACTCAATTGAAAAATAATGAGGTC
ATTCTTAGTGGAGAAATCCCTGCTCGGTGTATTCAAAAATATCGTAGTGATTTAACTTTC
TTTACAAATGGACGTAGTGTTTGTTTAACAGAGTTAAAAGGGTACCATGTTACTACCGGT
GAACCTGTTTGCCAGCCCCGTCGTCCAAATAGTCGGATAGATAAAGTACGATATATGTTC
AATAAAATAACTTAG
>36285|43346|Neisseria_gonorrhoeae||Neisseria_gonorrhoeae:1-1935
ATGGAGGAAAATCACATGAAAATTATTAATATTGGAGTTTTAGCTCATGTTGATGCAGGA
AAAACTACCTTAACAGAAAGCTTATTATATAACAGTGGAGCGATTACAGAATTAGGAAGC
GTGGACAAAGGTACAACGAGGACGGATAATACGCTTTTAGAACGTCAGAGAGGAATTACA
ATTCAGACAGGAATAACCTCTTTTCAGTGGGAAAATACGAAGGTGAACATCATAGACACG
CCAGGACATATGGATTTCTTAGCAGAAGTATATCGTTCATTATCAGTTTTAGATGGGGCA
ATTCTACTGATTTCTGCAAAAGATGGCGTACAAGCACAAACTCGTATATTATTTCATGCA
CTTAGGAAAATGGGGATTCCCACAATCTTTTTTATCAATAAGATTGACCAAAATGGAATT
GATTTATCAACGGTTTATCAGGATATTAAAGAGAAACTTTCTGCCGAAATTGTAATCAAA
CAGAAGGTAGAACTGTATCCTAATATGTGTGTGACGAACTTTACCGAATCTGAACAATGG
GATATGGTAATAGAAGGAAATGATTACCTTTTGGAGAAATATACGTCTGGGAAATTATTG
GAAGCATTAGAACTCGAACAAGAGGAAAGCATAAGATTTCATAATTGTTCCCTGTTCCCT
GTTTATCACGGAAGTGCAAAAAACAATATAGGGATTGATAACCTTATAGAAGTGATTACG
AATAAATTTTATTCATCAACACATCGAGGTCAGTCTGAACTTTGCGGAAAAGTTTTCAAA
ATTGAGTATTCGGAAAAAAGACAGCGTCTTGCATATATACGTCTTTATAGTGGCGTACTG
CATTTGCGAGATCCGGTTAGAATATCGGAAAAGGAAAAAATAAAAATTACAGAAATGTAT
ACTTCAATAAATGGTGAATTATGTAAAATCGATAAGGCTTATTCCGGGGAAATTGTTATT
TTGCAGAATGAGTTTTTGAAGTTAAATAGTGTTCTTGGAGATACAAAGCTATTGCCACAG
AGAGAGAGAATTGAAAATCCCCTCCCTCTGCTGCAAACGACTGTTGAACCGAGCAAACCT
CAACAAAGGGAAATGTTACTTGATGCACTTTTAGAAATCTCCGACAGTGACCCGCTTCTG
CGATATTATGTGGATTCTGCGACACATGAAATCATACTTTCTTTCTTAGGGAAAGTACAA
ATGGAAGTGACTTGTGCTCTGCTGCAAGAAAAGTATCATGTGGAGATAGAAATAAAAGAG
CCTACAGTCATTTATATGGAAAGACCGTTAAAAAAAGCAGAGTATACCATTCACATCGAA
GTTCCACCGAATCCTTTCTGGGCTTCCATTGGTCTATCTGTAGCACCGCTTCCATTAGGG
AGCGGAGTACAGTATGAGAGCTCGGTTTCTCTTGGATACTTAAATCAATCGTTTCAAAAT
GCAGTTATGGAGGGGATACGCTATGGCTGTGAACAAGGATTGTATGGTTGGAATGTGACG
GACTGTAAAATCTGTTTTAAGTATGGCTTATACTATAGCCCTGTTAGTACCCCAGCAGAT
TTTCGGATGCTTGCTCCTATTGTATTGGAACAAGTCTTAAAAAAAGCTGGAACAGAATTG
TTAGAGCCATATCTTAGTTTTAAAATTTATGCGCCACAGGAATATCTTTCACGAGCATAC
AACGATGCTCCTAAATATTGTGCGAACATCGTAGACACTCAATTGAAAAATAATGAGGTC
ATTCTTAGTGGAGAAATCCCTGCTCGGTGTATTCAAAAATATCGTAGTGATTTAACTTTC
TTTACAAATGGACGTAGTGTTTGTTTAACAGAGTTAAAAGGGTACCATGTTACTACCGGT
GAACCTGTTTGCCAGCCCCGTCGTCCAAATAGTCGGATAGATAAAGTACGATATATGTTC
AATAAAATAACTTAG
>36287|43781|Neisseria_gonorrhoeae||Neisseria_gonorrhoeae:1-1935
ATGGAGGAAAATCACATGAAAATTATTAATATTGGAGTTTTAGCTCATGTTGATGCAGGA
AAAACTACCTTAACAGAAAGCTTATTATATAACAGTGGAGCGATTACAGAATTAGGAAGC
GTGGACAAAGGTACAACGAGGACGGATAATACGCTTTTAGAACGTCAGAGAGGAATTACA
ATTCAGACAGGAATAACCTCTTTTCAGTGGGAAAATACGAAGGTGAACATCATAGACACG
CCAGGACATATGGATTTCTTAGCAGAAGTATATCGTTCATTATCAGTTTTAGATGGGGCA
ATTCTACTGATTTCTGCAAAAGATGGCGTACAAGCACAAACTCGTATATTATTTCATGCA
CTTAGGAAAATGGGGATTCCCACAATCTTTTTTATCAATAAGATTGACCAAAATGGAATT
GATTTATCAACGGTTTATCAGGATATTAAAGAGAAACTTTCTGCCGAAATTGTAATCAAA
CAGAAGGTAGAACTGTATCCTAATATGTGTGTGACGAACTTTACCGAATCTGAACAATGG
GATATGGTAATAGAAGGAAATGATTACCTTTTGGAGAAATATACGTCTGGGAAATTATTG
GAAGCATTAGAACTCGAACAAGAGGAAAGCATAAGATTTCATAATTGTTCCCTGTTCCCT
GTTTATCACGGAAGTGCAAAAAACAATATAGGGATTGATAACCTTATAGAAGTGATTACG
AATAAATTTTATTCATCAACACATCGAGGTCAGTCTGAACTTTGCGGAAAAGTTTTCAAA
ATTGAGTATTCGGAAAAAAGACAGCGTCTTGCATATATACGTCTTTATAGTGGCGTACTG
CATTTGCGAGATCCGGTTAGAATATCGGAAAAGGAAAAAATAAAAATTACAGAAATGTAT
ACTTCAATAAATGGTGAATTATGTAAAATCGATAAGGCTTATTCCGGGGAAATTGTTATT
TTGCAGAATGAGTTTTTGAAGTTAAATAGTGTTCTTGGAGATACAAAGCTATTGCCACAG
AGAGAGAGAATTGAAAATCCCCTCCCTCTGCTGCAAACGACTGTTGAACCGAGCAAACCT
CAACAAAGGGAAATGTTACTTGATGCACTTTTAGAAATCTCCGACAGTGACCCGCTTCTG
CGATATTATGTGGATTCTGCGACACATGAAATCATACTTTCTTTCTTAGGGAAAGTACAA
ATGGAAGTGACTTGTGCTCTGCTGCAAGAAAAGTATCATGTGGAGATAGAAATAAAAGAG
CCTACAGTCATTTATATGGAAAGACCGTTAAAAAAAGCAGAGTATACCATTCACATCGAA
GTTCCACCGAATCCTTTCTGGGCTTCCATTGGTCTATCTGTAGCACCGCTTCCATTAGGG
AGCGGAGTACAGTATGAGAGCTCGGTTTCTCTTGGATACTTAAATCAATCGTTTCAAAAT
GCAGTTATGGAGGGGATACGCTATGGCTGTGAACAAGGATTGTATGGTTGGAATGTGACG
GACTGTAAAATCTGTTTTAAGTATGGCTTATACTATAGCCCTGTTAGTACCCCAGCAGAT
TTTCGGATGCTTGCTCCTATTGTATTGGAACAAGTCTTAAAAAAAGCTGGAACAGAATTG
TTAGAGCCATATCTTAGTTTTAAAATTTATGCGCCACAGGAATATCTTTCACGAGCATAC
AACGATGCTCCTAAATATTGTGCGAACATCGTAGACACTCAATTGAAAAATAATGAGGTC
ATTCTTAGTGGAGAAATCCCTGCTCGGTGTATTCAAAAATATCGTAGTGATTTAACTTTC
TTTACAAATGGACGTAGTGTTTGTTTAACAGAGTTAAAAGGGTACCATGTTACTACCGGT
GAACCTGTTTGCCAGCCCCGTCGTCCAAATAGTCGGATAGATAAAGTACGATATATGTTC
AATAAAATAACTTAG
>36289|42974|Neisseria_gonorrhoeae||Neisseria_gonorrhoeae:1-1935
ATGGAGGAAAATCACATGAAAATTATTAATATTGGAGTTTTAGCTCATGTTGATGCAGGA
AAAACTACCTTAACAGAAAGCTTATTATATAACAGTGGAGCGATTACAGAATTAGGAAGC
GTGGACAAAGGTACAACGAGGACGGATAATACGCTTTTAGAACGTCAGAGAGGAATTACA
ATTCAGACAGGAATAACCTCTTTTCAGTGGGAAAATACGAAGGTGAACATCATAGACACG
CCAGGACATATGGATTTCTTAGCAGAAGTATATCGTTCATTATCAGTTTTAGATGGGGCA
ATTCTACTGATTTCTGCAAAAGATGGCGTACAAGCACAAACTCGTATATTATTTCATGCA
CTTAGGAAAATGGGGATTCCCACAATCTTTTTTATCAATAAGATTGACCAAAATGGAATT
GATTTATCAACGGTTTATCAGGATATTAAAGAGAAACTTTCTGCCGAAATTGTAATCAAA
CAGAAGGTAGAACTGTATCCTAATATGTGTGTGACGAACTTTACCGAATCTGAACAATGG
GATATGGTAATAGAAGGAAATGATTACCTTTTGGAGAAATATACGTCTGGGAAATTATTG
GAAGCATTAGAACTCGAACAAGAGGAAAGCATAAGATTTCATAATTGTTCCCTGTTCCCT
GTTTATCACGGAAGTGCAAAAAACAATATAGGGATTGATAACCTTATAGAAGTGATTACG
AATAAATTTTATTCATCAACACATCGAGGTCAGTCTGAACTTTGCGGAAAAGTTTTCAAA
ATTGAGTATTCGGAAAAAAGACAGCGTCTTGCATATATACGTCTTTATAGTGGCGTACTG
CATTTGCGAGATCCGGTTAGAATATCGGAAAAGGAAAAAATAAAAATTACAGAAATGTAT
ACTTCAATAAATGGTGAATTATGTAAAATCGATAAGGCTTATTCCGGGGAAATTGTTATT
TTGCAGAATGAGTTTTTGAAGTTAAATAGTGTTCTTGGAGATACAAAGCTATTGCCACAG
AGAGAGAGAATTGAAAATCCCCTCCCTCTGCTGCAAACGACTGTTGAACCGAGCAAACCT
CAACAAAGGGAAATGTTACTTGATGCACTTTTAGAAATCTCCGACAGTGACCCGCTTCTG
CGATATTATGTGGATTCTGCGACACATGAAATCATACTTTCTTTCTTAGGGAAAGTACAA
ATGGAAGTGACTTGTGCTCTGCTGCAAGAAAAGTATCATGTGGAGATAGAAATAAAAGAG
CCTACAGTCATTTATATGGAAAGACCGTTAAAAAAAGCAGAGTATACCATTCACATCGAA
GTTCCACCGAATCCTTTCTGGGCTTCCATTGGTCTATCTGTAGCACCGCTTCCATTAGGG
AGCGGAGTACAGTATGAGAGCTCGGTTTCTCTTGGATACTTAAATCAATCGTTTCAAAAT
GCAGTTATGGAGGGGATACGCTATGGCTGTGAACAAGGATTGTATGGTTGGAATGTGACG
GACTGTAAAATCTGTTTTAAGTATGGCTTATACTATAGCCCTGTTAGTACCCCAGCAGAT
TTTCGGATGCTTGCTCCTATTGTATTGGAACAAGTCTTAAAAAAAGCTGGAACAGAATTG
TTAGAGCCATATCTTAGTTTTAAAATTTATGCGCCACAGGAATATCTTTCACGAGCATAC
AACGATGCTCCTAAATATTGTGCGAACATCGTAGACACTCAATTGAAAAATAATGAGGTC
ATTCTTAGTGGAGAAATCCCTGCTCGGTGTATTCAAAAATATCGTAGTGATTTAACTTTC
TTTACAAATGGACGTAGTGTTTGTTTAACAGAGTTAAAAGGGTACCATGTTACTACCGGT
GAACCTGTTTGCCAGCCCCGTCGTCCAAATAGTCGGATAGATAAAGTACGATATATGTTC
AATAAAATAACTTAG
>36290|47983|Neisseria_gonorrhoeae||Neisseria_gonorrhoeae:1-1935
ATGGAGGAAAATCACATGAAAATTATTAATATTGGAGTTTTAGCTCATGTTGATGCAGGA
AAAACTACCTTAACAGAAAGCTTATTATATAACAGTGGAGCGATTACAGAATTAGGAAGC
GTGGACAAAGGTACAACGAGGACGGATAATACGCTTTTAGAACGTCAGAGAGGAATTACA
ATTCAGACAGGAATAACCTCTTTTCAGTGGGAAAATACGAAGGTGAACATCATAGACACG
CCAGGACATATGGATTTCTTAGCAGAAGTATATCGTTCATTATCAGTTTTAGATGGGGCA
ATTCTACTGATTTCTGCAAAAGATGGCGTACAAGCACAAACTCGTATATTATTTCATGCA
CTTAGGAAAATGGGGATTCCCACAATCTTTTTTATCAATAAGATTGACCAAAATGGAATT
GATTTATCAACGGTTTATCAGGATATTAAAGAGAAACTTTCTGCCGAAATTGTAATCAAA
CAGAAGGTAGAACTGTATCCTAATATGTGTGTGACGAACTTTACCGAATCTGAACAATGG
GATATGGTAATAGAAGGAAATGATTACCTTTTGGAGAAATATACGTCTGGGAAATTATTG
GAAGCATTAGAACTCGAACAAGAGGAAAGCATAAGATTTCATAATTGTTCCCTGTTCCCT
GTTTATCACGGAAGTGCAAAAAACAATATAGGGATTGATAACCTTATAGAAGTGATTACG
AATAAATTTTATTCATCAACACATCGAGGTCAGTCTGAACTTTGCGGAAAAGTTTTCAAA
ATTGAGTATTCGGAAAAAAGACAGCGTCTTGCATATATACGTCTTTATAGTGGCGTACTG
CATTTGCGAGATCCGGTTAGAATATCGGAAAAGGAAAAAATAAAAATTACAGAAATGTAT
ACTTCAATAAATGGTGAATTATGTAAAATCGATAAGGCTTATTCCGGGGAAATTGTTATT
TTGCAGAATGAGTTTTTGAAGTTAAATAGTGTTCTTGGAGATACAAAGCTATTGCCACAG
AGAGAGAGAATTGAAAATCCCCTCCCTCTGCTGCAAACGACTGTTGAACCGAGCAAACCT
CAACAAAGGGAAATGTTACTTGATGCACTTTTAGAAATCTCCGACAGTGACCCGCTTCTG
CGATATTATGTGGATTCTGCGACACATGAAATCATACTTTCTTTCTTAGGGAAAGTACAA
ATGGAAGTGACTTGTGCTCTGCTGCAAGAAAAGTATCATGTGGAGATAGAAATAAAAGAG
CCTACAGTCATTTATATGGAAAGACCGTTAAAAAAAGCAGAGTATACCATTCACATCGAA
GTTCCACCGAATCCTTTCTGGGCTTCCATTGGTCTATCTGTAGCACCGCTTCCATTAGGG
AGCGGAGTACAGTATGAGAGCTCGGTTTCTCTTGGATACTTAAATCAATCGTTTCAAAAT
GCAGTTATGGAGGGGATACGCTATGGCTGTGAACAAGGATTGTATGGTTGGAATGTGACG
GACTGTAAAATCTGTTTTAAGTATGGCTTATACTATAGCCCTGTTAGTACCCCAGCAGAT
TTTCGGATGCTTGCTCCTATTGTATTGGAACAAGTCTTAAAAAAAGCTGGAACAGAATTG
TTAGAGCCATATCTTAGTTTTAAAATTTATGCGCCACAGGAATATCTTTCACGAGCATAC
AACGATGCTCCTAAATATTGTGCGAACATCGTAGACACTCAATTGAAAAATAATGAGGTC
ATTCTTAGTGGAGAAATCCCTGCTCGGTGTATTCAAAAATATCGTAGTGATTTAACTTTC
TTTACAAATGGACGTAGTGTTTGTTTAACAGAGTTAAAAGGGTACCATGTTACTACCGGT
GAACCTGTTTGCCAGCCCCGTCGTCCAAATAGTCGGATAGATAAAGTACGATATATGTTC
AATAAAATAACTTAG
>36292|60709|Neisseria_gonorrhoeae||Neisseria_gonorrhoeae:1-1935
ATGGAGGAAAATCACATGAAAATTATTAATATTGGAGTTTTAGCTCATGTTGATGCAGGA
AAAACTACCTTAACAGAAAGCTTATTATATAACAGTGGAGCGATTACAGAATTAGGAAGC
GTGGACAAAGGTACAACGAGGACGGATAATACGCTTTTAGAACGTCAGAGAGGAATTACA
ATTCAGACAGGAATAACCTCTTTTCAGTGGGAAAATACGAAGGTGAACATCATAGACACG
CCAGGACATATGGATTTCTTAGCAGAAGTATATCGTTCATTATCAGTTTTAGATGGGGCA
ATTCTACTGATTTCTGCAAAAGATGGCGTACAAGCACAAACTCGTATATTATTTCATGCA
CTTAGGAAAATGGGGATTCCCACAATCTTTTTTATCAATAAGATTGACCAAAATGGAATT
GATTTATCAACGGTTTATCAGGATATTAAAGAGAAACTTTCTGCCGAAATTGTAATCAAA
CAGAAGGTAGAACTGTATCCTAATATGTGTGTGACGAACTTTACCGAATCTGAACAATGG
GATATGGTAATAGAAGGAAATGATTACCTTTTGGAGAAATATACGTCTGGGAAATTATTG
GAAGCATTAGAACTCGAACAAGAGGAAAGCATAAGATTTCATAATTGTTCCCTGTTCCCT
GTTTATCACGGAAGTGCAAAAAACAATATAGGGATTGATAACCTTATAGAAGTGATTACG
AATAAATTTTATTCATCAACACATCGAGGTCAGTCTGAACTTTGCGGAAAAGTTTTCAAA
ATTGAGTATTCGGAAAAAAGACAGCGTCTTGCATATATACGTCTTTATAGTGGCGTACTG
CATTTGCGAGATCCGGTTAGAATATCGGAAAAGGAAAAAATAAAAATTACAGAAATGTAT
ACTTCAATAAATGGTGAATTATGTAAAATCGATAAGGCTTATTCCGGGGAAATTGTTATT
TTGCAGAATGAGTTTTTGAAGTTAAATAGTGTTCTTGGAGATACAAAGCTATTGCCACAG
AGAGAGAGAATTGAAAATCCCCTCCCTCTGCTGCAAACGACTGTTGAACCGAGCAAACCT
CAACAAAGGGAAATGTTACTTGATGCACTTTTAGAAATCTCCGACAGTGACCCGCTTCTG
CGATATTATGTGGATTCTGCGACACATGAAATCATACTTTCTTTCTTAGGGAAAGTACAA
ATGGAAGTGACTTGTGCTCTGCTGCAAGAAAAGTATCATGTGGAGATAGAAATAAAAGAG
CCTACAGTCATTTATATGGAAAGACCGTTAAAAAAAGCAGAGTATACCATTCACATCGAA
GTTCCACCGAATCCTTTCTGGGCTTCCATTGGTCTATCTGTAGCACCGCTTCCATTAGGG
AGCGGAGTACAGTATGAGAGCTCGGTTTCTCTTGGATACTTAAATCAATCGTTTCAAAAT
GCAGTTATGGAGGGGATACGCTATGGCTGTGAACAAGGATTGTATGGTTGGAATGTGACG
GACTGTAAAATCTGTTTTAAGTATGGCTTATACTATAGCCCTGTTAGTACCCCAGCAGAT
TTTCGGATGCTTGCTCCTATTGTATTGGAACAAGTCTTAAAAAAAGCTGGAACAGAATTG
TTAGAGCCATATCTTAGTTTTAAAATTTATGCGCCACAGGAATATCTTTCACGAGCATAC
AACGATGCTCCTAAATATTGTGCGAACATCGTAGACACTCAATTGAAAAATAATGAGGTC
ATTCTTAGTGGAGAAATCCCTGCTCGGTGTATTCAAAAATATCGTAGTGATTTAACTTTC
TTTACAAATGGACGTAGTGTTTGTTTAACAGAGTTAAAAGGGTACCATGTTACTACCGGT
GAACCTGTTTGCCAGCCCCGTCGTCCAAATAGTCGGATAGATAAAGTACGATATATGTTC
AATAAAATAACTTAG
>36293|43000|Neisseria_gonorrhoeae||Neisseria_gonorrhoeae:1-1935
ATGGAGGAAAATCACATGAAAATTATTAATATTGGAGTTTTAGCTCATGTTGATGCAGGA
AAAACTACCTTAACAGAAAGCTTATTATATAACAGTGGAGCGATTACAGAATTAGGAAGC
GTGGACAAAGGTACAACGAGGACGGATAATACGCTTTTAGAACGTCAGAGAGGAATTACA
ATTCAGACAGGAATAACCTCTTTTCAGTGGGAAAATACGAAGGTGAACATCATAGACACG
CCAGGACATATGGATTTCTTAGCAGAAGTATATCGTTCATTATCAGTTTTAGATGGGGCA
ATTCTACTGATTTCTGCAAAAGATGGCGTACAAGCACAAACTCGTATATTATTTCATGCA
CTTAGGAAAATGGGGATTCCCACAATCTTTTTTATCAATAAGATTGACCAAAATGGAATT
GATTTATCAACGGTTTATCAGGATATTAAAGAGAAACTTTCTGCCGAAATTGTAATCAAA
CAGAAGGTAGAACTGTATCCTAATATGTGTGTGACGAACTTTACCGAATCTGAACAATGG
GATATGGTAATAGAAGGAAATGATTACCTTTTGGAGAAATATACGTCTGGGAAATTATTG
GAAGCATTAGAACTCGAACAAGAGGAAAGCATAAGATTTCATAATTGTTCCCTGTTCCCT
GTTTATCACGGAAGTGCAAAAAACAATATAGGGATTGATAACCTTATAGAAGTGATTACG
AATAAATTTTATTCATCAACACATCGAGGTCAGTCTGAACTTTGCGGAAAAGTTTTCAAA
ATTGAGTATTCGGAAAAAAGACAGCGTCTTGCATATATACGTCTTTATAGTGGCGTACTG
CATTTGCGAGATCCGGTTAGAATATCGGAAAAGGAAAAAATAAAAATTACAGAAATGTAT
ACTTCAATAAATGGTGAATTATGTAAAATCGATAAGGCTTATTCCGGGGAAATTGTTATT
TTGCAGAATGAGTTTTTGAAGTTAAATAGTGTTCTTGGAGATACAAAGCTATTGCCACAG
AGAGAGAGAATTGAAAATCCCCTCCCTCTGCTGCAAACGACTGTTGAACCGAGCAAACCT
CAACAAAGGGAAATGTTACTTGATGCACTTTTAGAAATCTCCGACAGTGACCCGCTTCTG
CGATATTATGTGGATTCTGCGACACATGAAATCATACTTTCTTTCTTAGGGAAAGTACAA
ATGGAAGTGACTTGTGCTCTGCTGCAAGAAAAGTATCATGTGGAGATAGAAATAAAAGAG
CCTACAGTCATTTATATGGAAAGACCGTTAAAAAAAGCAGAGTATACCATTCACATCGAA
GTTCCACCGAATCCTTTCTGGGCTTCCATTGGTCTATCTGTAGCACCGCTTCCATTAGGG
AGCGGAGTACAGTATGAGAGCTCGGTTTCTCTTGGATACTTAAATCAATCGTTTCAAAAT
GCAGTTATGGAGGGGATACGCTATGGCTGTGAACAAGGATTGTATGGTTGGAATGTGACG
GACTGTAAAATCTGTTTTAAGTATGGCTTATACTATAGCCCTGTTAGTACCCCAGCAGAT
TTTCGGATGCTTGCTCCTATTGTATTGGAACAAGTCTTAAAAAAAGCTGGAACAGAATTG
TTAGAGCCATATCTTAGTTTTAAAATTTATGCGCCACAGGAATATCTTTCACGAGCATAC
AACGATGCTCCTAAATATTGTGCGAACATCGTAGACACTCAATTGAAAAATAATGAGGTC
ATTCTTAGTGGAGAAATCCCTGCTCGGTGTATTCAAAAATATCGTAGTGATTTAACTTTC
TTTACAAATGGACGTAGTGTTTGTTTAACAGAGTTAAAAGGGTACCATGTTACTACCGGT
GAACCTGTTTGCCAGCCCCGTCGTCCAAATAGTCGGATAGATAAAGTACGATATATGTTC
AATAAAATAACTTAG
>36295|46146|Neisseria_gonorrhoeae||Neisseria_gonorrhoeae:1-1935
ATGGAGGAAAATCACATGAAAATTATTAATATTGGAGTTTTAGCTCATGTTGATGCAGGA
AAAACTACCTTAACAGAAAGCTTATTATATAACAGTGGAGCGATTACAGAATTAGGAAGC
GTGGACAAAGGTACAACGAGGACGGATAATACGCTTTTAGAACGTCAGAGAGGAATTACA
ATTCAGACAGGAATAACCTCTTTTCAGTGGGAAAATACGAAGGTGAACATCATAGACACG
CCAGGACATATGGATTTCTTAGCAGAAGTATATCGTTCATTATCAGTTTTAGATGGGGCA
ATTCTACTGATTTCTGCAAAAGATGGCGTACAAGCACAAACTCGTATATTATTTCATGCA
CTTAGGAAAATGGGGATTCCCACAATCTTTTTTATCAATAAGATTGACCAAAATGGAATT
GATTTATCAACGGTTTATCAGGATATTAAAGAGAAACTTTCTGCCGAAATTGTAATCAAA
CAGAAGGTAGAACTGTATCCTAATATGTGTGTGACGAACTTTACCGAATCTGAACAATGG
GATATGGTAATAGAAGGAAATGATTACCTTTTGGAGAAATATACGTCTGGGAAATTATTG
GAAGCATTAGAACTCGAACAAGAGGAAAGCATAAGATTTCATAATTGTTCCCTGTTCCCT
GTTTATCACGGAAGTGCAAAAAACAATATAGGGATTGATAACCTTATAGAAGTGATTACG
AATAAATTTTATTCATCAACACATCGAGGTCAGTCTGAACTTTGCGGAAAAGTTTTCAAA
ATTGAGTATTCGGAAAAAAGACAGCGTCTTGCATATATACGTCTTTATAGTGGCGTACTG
CATTTGCGAGATCCGGTTAGAATATCGGAAAAGGAAAAAATAAAAATTACAGAAATGTAT
ACTTCAATAAATGGTGAATTATGTAAAATCGATAAGGCTTATTCCGGGGAAATTGTTATT
TTGCAGAATGAGTTTTTGAAGTTAAATAGTGTTCTTGGAGATACAAAGCTATTGCCACAG
AGAGAGAGAATTGAAAATCCCCTCCCTCTGCTGCAAACGACTGTTGAACCGAGCAAACCT
CAACAAAGGGAAATGTTACTTGATGCACTTTTAGAAATCTCCGACAGTGACCCGCTTCTG
CGATATTATGTGGATTCTGCGACACATGAAATCATACTTTCTTTCTTAGGGAAAGTACAA
ATGGAAGTGACTTGTGCTCTGCTGCAAGAAAAGTATCATGTGGAGATAGAAATAAAAGAG
CCTACAGTCATTTATATGGAAAGACCGTTAAAAAAAGCAGAGTATACCATTCACATCGAA
GTTCCACCGAATCCTTTCTGGGCTTCCATTGGTCTATCTGTAGCACCGCTTCCATTAGGG
AGCGGAGTACAGTATGAGAGCTCGGTTTCTCTTGGATACTTAAATCAATCGTTTCAAAAT
GCAGTTATGGAGGGGATACGCTATGGCTGTGAACAAGGATTGTATGGTTGGAATGTGACG
GACTGTAAAATCTGTTTTAAGTATGGCTTATACTATAGCCCTGTTAGTACCCCAGCAGAT
TTTCGGATGCTTGCTCCTATTGTATTGGAACAAGTCTTAAAAAAAGCTGGAACAGAATTG
TTAGAGCCATATCTTAGTTTTAAAATTTATGCGCCACAGGAATATCTTTCACGAGCATAC
AACGATGCTCCTAAATATTGTGCGAACATCGTAGACACTCAATTGAAAAATAATGAGGTC
ATTCTTAGTGGAGAAATCCCTGCTCGGTGTATTCAAAAATATCGTAGTGATTTAACTTTC
TTTACAAATGGACGTAGTGTTTGTTTAACAGAGTTAAAAGGGTACCATGTTACTACCGGT
GAACCTGTTTGCCAGCCCCGTCGTCCAAATAGTCGGATAGATAAAGTACGATATATGTTC
AATAAAATAACTTAG
>36296|44569|Neisseria_gonorrhoeae||Neisseria_gonorrhoeae:1-1935
ATGGAGGAAAATCACATGAAAATTATTAATATTGGAGTTTTAGCTCATGTTGATGCAGGA
AAAACTACCTTAACAGAAAGCTTATTATATAACAGTGGAGCGATTACAGAATTAGGAAGC
GTGGACAAAGGTACAACGAGGACGGATAATACGCTTTTAGAACGTCAGAGAGGAATTACA
ATTCAGACAGGAATAACCTCTTTTCAGTGGGAAAATACGAAGGTGAACATCATAGACACG
CCAGGACATATGGATTTCTTAGCAGAAGTATATCGTTCATTATCAGTTTTAGATGGGGCA
ATTCTACTGATTTCTGCAAAAGATGGCGTACAAGCACAAACTCGTATATTATTTCATGCA
CTTAGGAAAATGGGGATTCCCACAATCTTTTTTATCAATAAGATTGACCAAAATGGAATT
GATTTATCAACGGTTTATCAGGATATTAAAGAGAAACTTTCTGCCGAAATTGTAATCAAA
CAGAAGGTAGAACTGTATCCTAATATGTGTGTGACGAACTTTACCGAATCTGAACAATGG
GATATGGTAATAGAAGGAAATGATTACCTTTTGGAGAAATATACGTCTGGGAAATTATTG
GAAGCATTAGAACTCGAACAAGAGGAAAGCATAAGATTTCATAATTGTTCCCTGTTCCCT
GTTTATCACGGAAGTGCAAAAAACAATATAGGGATTGATAACCTTATAGAAGTGATTACG
AATAAATTTTATTCATCAACACATCGAGGTCAGTCTGAACTTTGCGGAAAAGTTTTCAAA
ATTGAGTATTCGGAAAAAAGACAGCGTCTTGCATATATACGTCTTTATAGTGGCGTACTG
CATTTGCGAGATCCGGTTAGAATATCGGAAAAGGAAAAAATAAAAATTACAGAAATGTAT
ACTTCAATAAATGGTGAATTATGTAAAATCGATAAGGCTTATTCCGGGGAAATTGTTATT
TTGCAGAATGAGTTTTTGAAGTTAAATAGTGTTCTTGGAGATACAAAGCTATTGCCACAG
AGAGAGAGAATTGAAAATCCCCTCCCTCTGCTGCAAACGACTGTTGAACCGAGCAAACCT
CAACAAAGGGAAATGTTACTTGATGCACTTTTAGAAATCTCCGACAGTGACCCGCTTCTG
CGATATTATGTGGATTCTGCGACACATGAAATCATACTTTCTTTCTTAGGGAAAGTACAA
ATGGAAGTGACTTGTGCTCTGCTGCAAGAAAAGTATCATGTGGAGATAGAAATAAAAGAG
CCTACAGTCATTTATATGGAAAGACCGTTAAAAAAAGCAGAGTATACCATTCACATCGAA
GTTCCACCGAATCCTTTCTGGGCTTCCATTGGTCTATCTGTAGCACCGCTTCCATTAGGG
AGCGGAGTACAGTATGAGAGCTCGGTTTCTCTTGGATACTTAAATCAATCGTTTCAAAAT
GCAGTTATGGAGGGGATACGCTATGGCTGTGAACAAGGATTGTATGGTTGGAATGTGACG
GACTGTAAAATCTGTTTTAAGTATGGCTTATACTATAGCCCTGTTAGTACCCCAGCAGAT
TTTCGGATGCTTGCTCCTATTGTATTGGAACAAGTCTTAAAAAAAGCTGGAACAGAATTG
TTAGAGCCATATCTTAGTTTTAAAATTTATGCGCCACAGGAATATCTTTCACGAGCATAC
AACGATGCTCCTAAATATTGTGCGAACATCGTAGACACTCAATTGAAAAATAATGAGGTC
ATTCTTAGTGGAGAAATCCCTGCTCGGTGTATTCAAAAATATCGTAGTGATTTAACTTTC
TTTACAAATGGACGTAGTGTTTGTTTAACAGAGTTAAAAGGGTACCATGTTACTACCGGT
GAACCTGTTTGCCAGCCCCGTCGTCCAAATAGTCGGATAGATAAAGTACGATATATGTTC
AATAAAATAACTTAG
>36297|52492|Neisseria_gonorrhoeae||Neisseria_gonorrhoeae:1-1935
ATGGAGGAAAATCACATGAAAATTATTAATATTGGAGTTTTAGCTCATGTTGATGCAGGA
AAAACTACCTTAACAGAAAGCTTATTATATAACAGTGGAGCGATTACAGAATTAGGAAGC
GTGGACAAAGGTACAACGAGGACGGATAATACGCTTTTAGAACGTCAGAGAGGAATTACA
ATTCAGACAGGAATAACCTCTTTTCAGTGGGAAAATACGAAGGTGAACATCATAGACACG
CCAGGACATATGGATTTCTTAGCAGAAGTATATCGTTCATTATCAGTTTTAGATGGGGCA
ATTCTACTGATTTCTGCAAAAGATGGCGTACAAGCACAAACTCGTATATTATTTCATGCA
CTTAGGAAAATGGGGATTCCCACAATCTTTTTTATCAATAAGATTGACCAAAATGGAATT
GATTTATCAACGGTTTATCAGGATATTAAAGAGAAACTTTCTGCCGAAATTGTAATCAAA
CAGAAGGTAGAACTGTATCCTAATATGTGTGTGACGAACTTTACCGAATCTGAACAATGG
GATATGGTAATAGAAGGAAATGATTACCTTTTGGAGAAATATACGTCTGGGAAATTATTG
GAAGCATTAGAACTCGAACAAGAGGAAAGCATAAGATTTCATAATTGTTCCCTGTTCCCT
GTTTATCACGGAAGTGCAAAAAACAATATAGGGATTGATAACCTTATAGAAGTGATTACG
AATAAATTTTATTCATCAACACATCGAGGTCAGTCTGAACTTTGCGGAAAAGTTTTCAAA
ATTGAGTATTCGGAAAAAAGACAGCGTCTTGCATATATACGTCTTTATAGTGGCGTACTG
CATTTGCGAGATCCGGTTAGAATATCGGAAAAGGAAAAAATAAAAATTACAGAAATGTAT
ACTTCAATAAATGGTGAATTATGTAAAATCGATAAGGCTTATTCCGGGGAAATTGTTATT
TTGCAGAATGAGTTTTTGAAGTTAAATAGTGTTCTTGGAGATACAAAGCTATTGCCACAG
AGAGAGAGAATTGAAAATCCCCTCCCTCTGCTGCAAACGACTGTTGAACCGAGCAAACCT
CAACAAAGGGAAATGTTACTTGATGCACTTTTAGAAATCTCCGACAGTGACCCGCTTCTG
CGATATTATGTGGATTCTGCGACACATGAAATCATACTTTCTTTCTTAGGGAAAGTACAA
ATGGAAGTGACTTGTGCTCTGCTGCAAGAAAAGTATCATGTGGAGATAGAAATAAAAGAG
CCTACAGTCATTTATATGGAAAGACCGTTAAAAAAAGCAGAGTATACCATTCACATCGAA
GTTCCACCGAATCCTTTCTGGGCTTCCATTGGTCTATCTGTAGCACCGCTTCCATTAGGG
AGCGGAGTACAGTATGAGAGCTCGGTTTCTCTTGGATACTTAAATCAATCGTTTCAAAAT
GCAGTTATGGAGGGGATACGCTATGGCTGTGAACAAGGATTGTATGGTTGGAATGTGACG
GACTGTAAAATCTGTTTTAAGTATGGCTTATACTATAGCCCTGTTAGTACCCCAGCAGAT
TTTCGGATGCTTGCTCCTATTGTATTGGAACAAGTCTTAAAAAAAGCTGGAACAGAATTG
TTAGAGCCATATCTTAGTTTTAAAATTTATGCGCCACAGGAATATCTTTCACGAGCATAC
AACGATGCTCCTAAATATTGTGCGAACATCGTAGACACTCAATTGAAAAATAATGAGGTC
ATTCTTAGTGGAGAAATCCCTGCTCGGTGTATTCAAAAATATCGTAGTGATTTAACTTTC
TTTACAAATGGACGTAGTGTTTGTTTAACAGAGTTAAAAGGGTACCATGTTACTACCGGT
GAACCTGTTTGCCAGCCCCGTCGTCCAAATAGTCGGATAGATAAAGTACGATATATGTTC
AATAAAATAACTTAG
>36298|T101|Neisseria_gonorrhoeae||Neisseria_gonorrhoeae:1-1935
ATGGAGGAAAATCACATGAAAATTATTAATATTGGAGTTTTAGCTCATGTTGATGCAGGA
AAAACTACCTTAACAGAAAGCTTATTATATAACAGTGGAGCGATTACAGAATTAGGAAGC
GTGGACAAAGGTACAACGAGGACGGATAATACGCTTTTAGAACGTCAGAGAGGAATTACA
ATTCAGACAGGAATAACCTCTTTTCAGTGGGAAAATACGAAGGTGAACATCATAGACACG
CCAGGACATATGGATTTCTTAGCAGAAGTATATCGTTCATTATCAGTTTTAGATGGGGCA
ATTCTACTGATTTCTGCAAAAGATGGCGTACAAGCACAAACTCGTATATTATTTCATGCA
CTTAGGAAAATGGGGATTCCCACAATCTTTTTTATCAATAAGATTGACCAAAATGGAATT
GATTTATCAACGGTTTATCAGGATATTAAAGAGAAACTTTCTGCCGAAATTGTAATCAAA
CAGAAGGTAGAACTGTATCCTAATATGTGTGTGACGAACTTTACCGAATCTGAACAATGG
GATATGGTAATAGAAGGAAATGATTACCTTTTGGAGAAATATACGTCTGGGAAATTATTG
GAAGCATTAGAACTCGAACAAGAGGAAAGCATAAGATTTCATAATTGTTCCCTGTTCCCT
GTTTATCACGGAAGTGCAAAAAACAATATAGGGATTGATAACCTTATAGAAGTGATTACG
AATAAATTTTATTCATCAACACATCGAGGTCAGTCTGAACTTTGCGGAAAAGTTTTCAAA
ATTGAGTATTCGGAAAAAAGACAGCGTCTTGCATATATACGTCTTTATAGTGGCGTACTG
CATTTGCGAGATCCGGTTAGAATATCGGAAAAGGAAAAAATAAAAATTACAGAAATGTAT
ACTTCAATAAATGGTGAATTATGTAAAATCGATAAGGCTTATTCCGGGGAAATTGTTATT
TTGCAGAATGAGTTTTTGAAGTTAAATAGTGTTCTTGGAGATACAAAGCTATTGCCACAG
AGAGAGAGAATTGAAAATCCCCTCCCTCTGCTGCAAACGACTGTTGAACCGAGCAAACCT
CAACAAAGGGAAATGTTACTTGATGCACTTTTAGAAATCTCCGACAGTGACCCGCTTCTG
CGATATTATGTGGATTCTGCGACACATGAAATCATACTTTCTTTCTTAGGGAAAGTACAA
ATGGAAGTGACTTGTGCTCTGCTGCAAGAAAAGTATCATGTGGAGATAGAAATAAAAGAG
CCTACAGTCATTTATATGGAAAGACCGTTAAAAAAAGCAGAGTATACCATTCACATCGAA
GTTCCACCGAATCCTTTCTGGGCTTCCATTGGTCTATCTGTAGCACCGCTTCCATTAGGG
AGCGGAGTACAGTATGAGAGCTCGGTTTCTCTTGGATACTTAAATCAATCGTTTCAAAAT
GCAGTTATGGAGGGGATACGCTATGGCTGTGAACAAGGATTGTATGGTTGGAATGTGACG
GACTGTAAAATCTGTTTTAAGTATGGCTTATACTATAGCCCTGTTAGTACCCCAGCAGAT
TTTCGGATGCTTGCTCCTATTGTATTGGAACAAGTCTTAAAAAAAGCTGGAACAGAATTG
TTAGAGCCATATCTTAGTTTTAAAATTTATGCGCCACAGGAATATCTTTCACGAGCATAC
AACGATGCTCCTAAATATTGTGCGAACATCGTAGACACTCAATTGAAAAATAATGAGGTC
ATTCTTAGTGGAGAAATCCCTGCTCGGTGTATTCAAAAATATCGTAGTGATTTAACTTTC
TTTACAAATGGACGTAGTGTTTGTTTAACAGAGTTAAAAGGGTACCATGTTACTACCGGT
GAACCTGTTTGCCAGCCCCGTCGTCCAAATAGTCGGATAGATAAAGTACGATATATGTTC
AATAAAATAACTTAG
>37107|GCGS0376|Neisseria_gonorrhoeae|16|Neisseria_gonorrhoeae:1-1935
ATGGAGGAAAATCACATGAAAATTATTAATATTGGAGTTTTAGCTCATGTTGATGCAGGA
AAAACTACCTTAACAGAAAGCTTATTATATAACAGTGGAGCGATTACAGAATTAGGAAGC
GTGGACAAAGGTACAACGAGGACGGATAATACGCTTTTAGAACGTCAGAGAGGAATTACA
ATTCAGACAGGAATAACCTCTTTTCAGTGGGAAAATACGAAGGTGAACATCATAGACACG
CCAGGACATATGGATTTCTTAGCAGAAGTATATCGTTCATTATCAGTTTTAGATGGGGCA
ATTCTACTGATTTCTGCAAAAGATGGCGTACAAGCACAAACTCGTATATTATTTCATGCA
CTTAGGAAAATGGGGATTCCCACAATCTTTTTTATCAATAAGATTGACCAAAATGGAATT
GATTTATCAACGGTTTATCAGGATATTAAAGAGAAACTTTCTGCCGAAATTGTAATCAAA
CAGAAGGTAGAACTGTATCCTAATATGTGTGTGACGAACTTTACCGAATCTGAACAATGG
GATATGGTAATAGAAGGAAATGATTACCTTTTGGAGAAATATACGTCTGGGAAATTATTG
GAAGCATTAGAACTCGAACAAGAGGAAAGCATAAGATTTCATAATTGTTCCCTGTTCCCT
GTTTATCACGGAAGTGCAAAAAACAATATAGGGATTGATAACCTTATAGAAGTGATTACG
AATAAATTTTATTCATCAACACATCGAGGTCAGTCTGAACTTTGCGGAAAAGTTTTCAAA
ATTGAGTATTCGGAAAAAAGACAGCGTCTTGCATATATACGTCTTTATAGTGGCGTACTG
CATTTGCGAGATCCGGTTAGAATATCGGAAAAGGAAAAAATAAAAATTACAGAAATGTAT
ACTTCAATAAATGGTGAATTATGTAAAATCGATAAGGCTTATTCCGGGGAAATTGTTATT
TTGCAGAATGAGTTTTTGAAGTTAAATAGTGTTCTTGGAGATACAAAGCTATTGCCACAG
AGAGAGAGAATTGAAAATCCCCTCCCTCTGCTGCAAACGACTGTTGAACCGAGCAAACCT
CAACAAAGGGAAATGTTACTTGATGCACTTTTAGAAATCTCCGACAGTGACCCGCTTCTG
CGATATTATGTGGATTCTGCGACACATGAAATCATACTTTCTTTCTTAGGGAAAGTACAA
ATGGAAGTGACTTGTGCTCTGCTGCAAGAAAAGTATCATGTGGAGATAGAAATAAAAGAG
CCTACAGTCATTTATATGGAAAGACCGTTAAAAAAAGCAGAGTATACCATTCACATCGAA
GTTCCACCGAATCCTTTCTGGGCTTCCATTGGTCTATCTGTAGCACCGCTTCCATTAGGG
AGCGGAGTACAGTATGAGAGCTCGGTTTCTCTTGGATACTTAAATCAATCGTTTCAAAAT
GCAGTTATGGAGGGGATACGCTATGGCTGTGAACAAGGATTGTATGGTTGGAATGTGACG
GACTGTAAAATCTGTTTTAAGTATGGCTTATACTATAGCCCTGTTAGTACCCCAGCAGAT
TTTCGGATGCTTGCTCCTATTGTATTGGAACAAGTCTTAAAAAAAGCTGGAACAGAATTG
TTAGAGCCATATCTTAGTTTTAAAATTTATGCGCCACAGGAATATCTTTCACGAGCATAC
AACGATGCTCCTAAATATTGTGCGAACATCGTAGACACTCAATTGAAAAATAATGAGGTC
ATTCTTAGTGGAGAAATCCCTGCTCGGTGTATTCAAAAATATCGTAGTGATTTAACTTTC
TTTACAAATGGACGTAGTGTTTGTTTAACAGAGTTAAAAGGGTACCATGTTACTACCGGT
GAACCTGTTTGCCAGCCCCGTCGTCCAAATAGTCGGATAGATAAAGTACGATATATGTTC
AATAAAATAACTTAG
>37122|GCGS0292|Neisseria_gonorrhoeae|16|Neisseria_gonorrhoeae:1-1935
ATGGAGGAAAATCACATGAAAATTATTAATATTGGAGTTTTAGCTCATGTTGATGCAGGA
AAAACTACCTTAACAGAAAGCTTATTATATAACAGTGGAGCGATTACAGAATTAGGAAGC
GTGGACAAAGGTACAACGAGGACGGATAATACGCTTTTAGAACGTCAGAGAGGAATTACA
ATTCAGACAGGAATAACCTCTTTTCAGTGGGAAAATACGAAGGTGAACATCATAGACACG
CCAGGACATATGGATTTCTTAGCAGAAGTATATCGTTCATTATCAGTTTTAGATGGGGCA
ATTCTACTGATTTCTGCAAAAGATGGCGTACAAGCACAAACTCGTATATTATTTCATGCA
CTTAGGAAAATGGGGATTCCCACAATCTTTTTTATCAATAAGATTGACCAAAATGGAATT
GATTTATCAACGGTTTATCAGGATATTAAAGAGAAACTTTCTGCCGAAATTGTAATCAAA
CAGAAGGTAGAACTGTATCCTAATATGTGTGTGACGAACTTTACCGAATCTGAACAATGG
GATATGGTAATAGAAGGAAATGATTACCTTTTGGAGAAATATACGTCTGGGAAATTATTG
GAAGCATTAGAACTCGAACAAGAGGAAAGCATAAGATTTCATAATTGTTCCCTGTTCCCT
GTTTATCACGGAAGTGCAAAAAACAATATAGGGATTGATAACCTTATAGAAGTGATTACG
AATAAATTTTATTCATCAACACATCGAGGTCAGTCTGAACTTTGCGGAAAAGTTTTCAAA
ATTGAGTATTCGGAAAAAAGACAGCGTCTTGCATATATACGTCTTTATAGTGGCGTACTG
CATTTGCGAGATCCGGTTAGAATATCGGAAAAGGAAAAAATAAAAATTACAGAAATGTAT
ACTTCAATAAATGGTGAATTATGTAAAATCGATAAGGCTTATTCCGGGGAAATTGTTATT
TTGCAGAATGAGTTTTTGAAGTTAAATAGTGTTCTTGGAGATACAAAGCTATTGCCACAG
AGAGAGAGAATTGAAAATCCCCTCCCTCTGCTGCAAACGACTGTTGAACCGAGCAAACCT
CAACAAAGGGAAATGTTACTTGATGCACTTTTAGAAATCTCCGACAGTGACCCGCTTCTG
CGATATTATGTGGATTCTGCGACACATGAAATCATACTTTCTTTCTTAGGGAAAGTACAA
ATGGAAGTGACTTGTGCTCTGCTGCAAGAAAAGTATCATGTGGAGATAGAAATAAAAGAG
CCTACAGTCATTTATATGGAAAGACCGTTAAAAAAAGCAGAGTATACCATTCACATCGAA
GTTCCACCGAATCCTTTCTGGGCTTCCATTGGTCTATCTGTAGCACCGCTTCCATTAGGG
AGCGGAGTACAGTATGAGAGCTCGGTTTCTCTTGGATACTTAAATCAATCGTTTCAAAAT
GCAGTTATGGAGGGGATACGCTATGGCTGTGAACAAGGATTGTATGGTTGGAATGTGACG
GACTGTAAAATCTGTTTTAAGTATGGCTTATACTATAGCCCTGTTAGTACCCCAGCAGAT
TTTCGGATGCTTGCTCCTATTGTATTGGAACAAGTCTTAAAAAAAGCTGGAACAGAATTG
TTAGAGCCATATCTTAGTTTTAAAATTTATGCGCCACAGGAATATCTTTCACGAGCATAC
AACGATGCTCCTAAATATTGTGCGAACATCGTAGACACTCAATTGAAAAATAATGAGGTC
ATTCTTAGTGGAGAAATCCCTGCTCGGTGTATTCAAAAATATCGTAGTGATTTAACTTTC
TTTACAAATGGACGTAGTGTTTGTTTAACAGAGTTAAAAGGGTACCATGTTACTACCGGT
GAACCTGTTTGCCAGCCCCGTCGTCCAAATAGTCGGATAGATAAAGTACGATATATGTTC
AATAAAATAACTTAG
>37143|GCGS0369|Neisseria_gonorrhoeae|16|Neisseria_gonorrhoeae:1-1935
ATGGAGGAAAATCACATGAAAATTATTAATATTGGAGTTTTAGCTCATGTTGATGCAGGA
AAAACTACCTTAACAGAAAGCTTATTATATAACAGTGGAGCGATTACAGAATTAGGAAGC
GTGGACAAAGGTACAACGAGGACGGATAATACGCTTTTAGAACGTCAGAGAGGAATTACA
ATTCAGACAGGAATAACCTCTTTTCAGTGGGAAAATACGAAGGTGAACATCATAGACACG
CCAGGACATATGGATTTCTTAGCAGAAGTATATCGTTCATTATCAGTTTTAGATGGGGCA
ATTCTACTGATTTCTGCAAAAGATGGCGTACAAGCACAAACTCGTATATTATTTCATGCA
CTTAGGAAAATGGGGATTCCCACAATCTTTTTTATCAATAAGATTGACCAAAATGGAATT
GATTTATCAACGGTTTATCAGGATATTAAAGAGAAACTTTCTGCCGAAATTGTAATCAAA
CAGAAGGTAGAACTGTATCCTAATATGTGTGTGACGAACTTTACCGAATCTGAACAATGG
GATATGGTAATAGAAGGAAATGATTACCTTTTGGAGAAATATACGTCTGGGAAATTATTG
GAAGCATTAGAACTCGAACAAGAGGAAAGCATAAGATTTCATAATTGTTCCCTGTTCCCT
GTTTATCACGGAAGTGCAAAAAACAATATAGGGATTGATAACCTTATAGAAGTGATTACG
AATAAATTTTATTCATCAACACATCGAGGTCAGTCTGAACTTTGCGGAAAAGTTTTCAAA
ATTGAGTATTCGGAAAAAAGACAGCGTCTTGCATATATACGTCTTTATAGTGGCGTACTG
CATTTGCGAGATCCGGTTAGAATATCGGAAAAGGAAAAAATAAAAATTACAGAAATGTAT
ACTTCAATAAATGGTGAATTATGTAAAATCGATAAGGCTTATTCCGGGGAAATTGTTATT
TTGCAGAATGAGTTTTTGAAGTTAAATAGTGTTCTTGGAGATACAAAGCTATTGCCACAG
AGAGAGAGAATTGAAAATCCCCTCCCTCTGCTGCAAACGACTGTTGAACCGAGCAAACCT
CAACAAAGGGAAATGTTACTTGATGCACTTTTAGAAATCTCCGACAGTGACCCGCTTCTG
CGATATTATGTGGATTCTGCGACACATGAAATCATACTTTCTTTCTTAGGGAAAGTACAA
ATGGAAGTGACTTGTGCTCTGCTGCAAGAAAAGTATCATGTGGAGATAGAAATAAAAGAG
CCTACAGTCATTTATATGGAAAGACCGTTAAAAAAAGCAGAGTATACCATTCACATCGAA
GTTCCACCGAATCCTTTCTGGGCTTCCATTGGTCTATCTGTAGCACCGCTTCCATTAGGG
AGCGGAGTACAGTATGAGAGCTCGGTTTCTCTTGGATACTTAAATCAATCGTTTCAAAAT
GCAGTTATGGAGGGGATACGCTATGGCTGTGAACAAGGATTGTATGGTTGGAATGTGACG
GACTGTAAAATCTGTTTTAAGTATGGCTTATACTATAGCCCTGTTAGTACCCCAGCAGAT
TTTCGGATGCTTGCTCCTATTGTATTGGAACAAGTCTTAAAAAAAGCTGGAACAGAATTG
TTAGAGCCATATCTTAGTTTTAAAATTTATGCGCCACAGGAATATCTTTCACGAGCATAC
AACGATGCTCCTAAATATTGTGCGAACATCGTAGACACTCAATTGAAAAATAATGAGGTC
ATTCTTAGTGGAGAAATCCCTGCTCGGTGTATTCAAAAATATCGTAGTGATTTAACTTTC
TTTACAAATGGACGTAGTGTTTGTTTAACAGAGTTAAAAGGGTACCATGTTACTACCGGT
GAACCTGTTTGCCAGCCCCGTCGTCCAAATAGTCGGATAGATAAAGTACGATATATGTTC
AATAAAATAACTTAG
>37144|11CFX_C_016|Neisseria_gonorrhoeae||Neisseria_gonorrhoeae:1-1935
ATGGAGGAAAATCACATGAAAATTATTAATATTGGAGTTTTAGCTCATGTTGATGCAGGA
AAAACTACCTTAACAGAAAGCTTATTATATAACAGTGGAGCGATTACAGAATTAGGAAGC
GTGGACAAAGGTACAACGAGGACGGATAATACGCTTTTAGAACGTCAGAGAGGAATTACA
ATTCAGACAGGAATAACCTCTTTTCAGTGGGAAAATACGAAGGTGAACATCATAGACACG
CCAGGACATATGGATTTCTTAGCAGAAGTATATCGTTCATTATCAGTTTTAGATGGGGCA
ATTCTACTGATTTCTGCAAAAGATGGCGTACAAGCACAAACTCGTATATTATTTCATGCA
CTTAGGAAAATGGGGATTCCCACAATCTTTTTTATCAATAAGATTGACCAAAATGGAATT
GATTTATCAACGGTTTATCAGGATATTAAAGAGAAACTTTCTGCCGAAATTGTAATCAAA
CAGAAGGTAGAACTGTATCCTAATATGTGTGTGACGAACTTTACCGAATCTGAACAATGG
GATATGGTAATAGAAGGAAATGATTACCTTTTGGAGAAATATACGTCTGGGAAATTATTG
GAAGCATTAGAACTCGAACAAGAGGAAAGCATAAGATTTCATAATTGTTCCCTGTTCCCT
GTTTATCACGGAAGTGCAAAAAACAATATAGGGATTGATAACCTTATAGAAGTGATTACG
AATAAATTTTATTCATCAACACATCGAGGTCAGTCTGAACTTTGCGGAAAAGTTTTCAAA
ATTGAGTATTCGGAAAAAAGACAGCGTCTTGCATATATACGTCTTTATAGTGGCGTACTG
CATTTGCGAGATCCGGTTAGAATATCGGAAAAGGAAAAAATAAAAATTACAGAAATGTAT
ACTTCAATAAATGGTGAATTATGTAAAATCGATAAGGCTTATTCCGGGGAAATTGTTATT
TTGCAGAATGAGTTTTTGAAGTTAAATAGTGTTCTTGGAGATACAAAGCTATTGCCACAG
AGAGAGAGAATTGAAAATCCCCTCCCTCTGCTGCAAACGACTGTTGAACCGAGCAAACCT
CAACAAAGGGAAATGTTACTTGATGCACTTTTAGAAATCTCCGACAGTGACCCGCTTCTG
CGATATTATGTGGATTCTGCGACACATGAAATCATACTTTCTTTCTTAGGGAAAGTACAA
ATGGAAGTGACTTGTGCTCTGCTGCAAGAAAAGTATCATGTGGAGATAGAAATAAAAGAG
CCTACAGTCATTTATATGGAAAGACCGTTAAAAAAAGCAGAGTATACCATTCACATCGAA
GTTCCACCGAATCCTTTCTGGGCTTCCATTGGTCTATCTGTAGCACCGCTTCCATTAGGG
AGCGGAGTACAGTATGAGAGCTCGGTTTCTCTTGGATACTTAAATCAATCGTTTCAAAAT
GCAGTTATGGAGGGGATACGCTATGGCTGTGAACAAGGATTGTATGGTTGGAATGTGACG
GACTGTAAAATCTGTTTTAAGTATGGCTTATACTATAGCCCTGTTAGTACCCCAGCAGAT
TTTCGGATGCTTGCTCCTATTGTATTGGAACAAGTCTTAAAAAAAGCTGGAACAGAATTG
TTAGAGCCATATCTTAGTTTTAAAATTTATGCGCCACAGGAATATCTTTCACGAGCATAC
AACGATGCTCCTAAATATTGTGCGAACATCGTAGACACTCAATTGAAAAATAATGAGGTC
ATTCTTAGTGGAGAAATCCCTGCTCGGTGTATTCAAAAATATCGTAGTGATTTAACTTTC
TTTACAAATGGACGTAGTGTTTGTTTAACAGAGTTAAAAGGGTACCATGTTACTACCGGT
GAACCTGTTTGCCAGCCCCGTCGTCCAAATAGTCGGATAGATAAAGTACGATATATGTTC
AATAAAATAACTTAG
>37152|GCGS0428|Neisseria_gonorrhoeae|32|Neisseria_gonorrhoeae:1-1935
ATGGAGGAAAATCACATGAAAATTATTAATATTGGAGTTTTAGCTCATGTTGATGCAGGA
AAAACTACCTTAACAGAAAGCTTATTATATAACAGTGGAGCGATTACAGAATTAGGAAGC
GTGGACAAAGGTACAACGAGGACGGATAATACGCTTTTAGAACGTCAGAGAGGAATTACA
ATTCAGACAGGAATAACCTCTTTTCAGTGGGAAAATACGAAGGTGAACATCATAGACACG
CCAGGACATATGGATTTCTTAGCAGAAGTATATCGTTCATTATCAGTTTTAGATGGGGCA
ATTCTACTGATTTCTGCAAAAGATGGCGTACAAGCACAAACTCGTATATTATTTCATGCA
CTTAGGAAAATGGGGATTCCCACAATCTTTTTTATCAATAAGATTGACCAAAATGGAATT
GATTTATCAACGGTTTATCAGGATATTAAAGAGAAACTTTCTGCCGAAATTGTAATCAAA
CAGAAGGTAGAACTGTATCCTAATATGTGTGTGACGAACTTTACCGAATCTGAACAATGG
GATATGGTAATAGAAGGAAATGATTACCTTTTGGAGAAATATACGTCTGGGAAATTATTG
GAAGCATTAGAACTCGAACAAGAGGAAAGCATAAGATTTCATAATTGTTCCCTGTTCCCT
GTTTATCACGGAAGTGCAAAAAACAATATAGGGATTGATAACCTTATAGAAGTGATTACG
AATAAATTTTATTCATCAACACATCGAGGTCAGTCTGAACTTTGCGGAAAAGTTTTCAAA
ATTGAGTATTCGGAAAAAAGACAGCGTCTTGCATATATACGTCTTTATAGTGGCGTACTG
CATTTGCGAGATCCGGTTAGAATATCGGAAAAGGAAAAAATAAAAATTACAGAAATGTAT
ACTTCAATAAATGGTGAATTATGTAAAATCGATAAGGCTTATTCCGGGGAAATTGTTATT
TTGCAGAATGAGTTTTTGAAGTTAAATAGTGTTCTTGGAGATACAAAGCTATTGCCACAG
AGAGAGAGAATTGAAAATCCCCTCCCTCTGCTGCAAACGACTGTTGAACCGAGCAAACCT
CAACAAAGGGAAATGTTACTTGATGCACTTTTAGAAATCTCCGACAGTGACCCGCTTCTG
CGATATTATGTGGATTCTGCGACACATGAAATCATACTTTCTTTCTTAGGGAAAGTACAA
ATGGAAGTGACTTGTGCTCTGCTGCAAGAAAAGTATCATGTGGAGATAGAAATAAAAGAG
CCTACAGTCATTTATATGGAAAGACCGTTAAAAAAAGCAGAGTATACCATTCACATCGAA
GTTCCACCGAATCCTTTCTGGGCTTCCATTGGTCTATCTGTAGCACCGCTTCCATTAGGG
AGCGGAGTACAGTATGAGAGCTCGGTTTCTCTTGGATACTTAAATCAATCGTTTCAAAAT
GCAGTTATGGAGGGGATACGCTATGGCTGTGAACAAGGATTGTATGGTTGGAATGTGACG
GACTGTAAAATCTGTTTTAAGTATGGCTTATACTATAGCCCTGTTAGTACCCCAGCAGAT
TTTCGGATGCTTGCTCCTATTGTATTGGAACAAGTCTTAAAAAAAGCTGGAACAGAATTG
TTAGAGCCATATCTTAGTTTTAAAATTTATGCGCCACAGGAATATCTTTCACGAGCATAC
AACGATGCTCCTAAATATTGTGCGAACATCGTAGACACTCAATTGAAAAATAATGAGGTC
ATTCTTAGTGGAGAAATCCCTGCTCGGTGTATTCAAAAATATCGTAGTGATTTAACTTTC
TTTACAAATGGACGTAGTGTTTGTTTAACAGAGTTAAAAGGGTACCATGTTACTACCGGT
GAACCTGTTTGCCAGCCCCGTCGTCCAAATAGTCGGATAGATAAAGTACGATATATGTTC
AATAAAATAACTTAG
>37187|GCGS0429|Neisseria_gonorrhoeae|8|Neisseria_gonorrhoeae:1-1935
ATGGAGGAAAATCACATGAAAATTATTAATATTGGAGTTTTAGCTCATGTTGATGCAGGA
AAAACTACCTTAACAGAAAGCTTATTATATAACAGTGGAGCGATTACAGAATTAGGAAGC
GTGGACAAAGGTACAACGAGGACGGATAATACGCTTTTAGAACGTCAGAGAGGAATTACA
ATTCAGACAGGAATAACCTCTTTTCAGTGGGAAAATACGAAGGTGAACATCATAGACACG
CCAGGACATATGGATTTCTTAGCAGAAGTATATCGTTCATTATCAGTTTTAGATGGGGCA
ATTCTACTGATTTCTGCAAAAGATGGCGTACAAGCACAAACTCGTATATTATTTCATGCA
CTTAGGAAAATGGGGATTCCCACAATCTTTTTTATCAATAAGATTGACCAAAATGGAATT
GATTTATCAACGGTTTATCAGGATATTAAAGAGAAACTTTCTGCCGAAATTGTAATCAAA
CAGAAGGTAGAACTGTATCCTAATATGTGTGTGACGAACTTTACCGAATCTGAACAATGG
GATATGGTAATAGAAGGAAATGATTACCTTTTGGAGAAATATACGTCTGGGAAATTATTG
GAAGCATTAGAACTCGAACAAGAGGAAAGCATAAGATTTCATAATTGTTCCCTGTTCCCT
GTTTATCACGGAAGTGCAAAAAACAATATAGGGATTGATAACCTTATAGAAGTGATTACG
AATAAATTTTATTCATCAACACATCGAGGTCAGTCTGAACTTTGCGGAAAAGTTTTCAAA
ATTGAGTATTCGGAAAAAAGACAGCGTCTTGCATATATACGTCTTTATAGTGGCGTACTG
CATTTGCGAGATCCGGTTAGAATATCGGAAAAGGAAAAAATAAAAATTACAGAAATGTAT
ACTTCAATAAATGGTGAATTATGTAAAATCGATAAGGCTTATTCCGGGGAAATTGTTATT
TTGCAGAATGAGTTTTTGAAGTTAAATAGTGTTCTTGGAGATACAAAGCTATTGCCACAG
AGAGAGAGAATTGAAAATCCCCTCCCTCTGCTGCAAACGACTGTTGAACCGAGCAAACCT
CAACAAAGGGAAATGTTACTTGATGCACTTTTAGAAATCTCCGACAGTGACCCGCTTCTG
CGATATTATGTGGATTCTGCGACACATGAAATCATACTTTCTTTCTTAGGGAAAGTACAA
ATGGAAGTGACTTGTGCTCTGCTGCAAGAAAAGTATCATGTGGAGATAGAAATAAAAGAG
CCTACAGTCATTTATATGGAAAGACCGTTAAAAAAAGCAGAGTATACCATTCACATCGAA
GTTCCACCGAATCCTTTCTGGGCTTCCATTGGTCTATCTGTAGCACCGCTTCCATTAGGG
AGCGGAGTACAGTATGAGAGCTCGGTTTCTCTTGGATACTTAAATCAATCGTTTCAAAAT
GCAGTTATGGAGGGGATACGCTATGGCTGTGAACAAGGATTGTATGGTTGGAATGTGACG
GACTGTAAAATCTGTTTTAAGTATGGCTTATACTATAGCCCTGTTAGTACCCCAGCAGAT
TTTCGGATGCTTGCTCCTATTGTATTGGAACAAGTCTTAAAAAAAGCTGGAACAGAATTG
TTAGAGCCATATCTTAGTTTTAAAATTTATGCGCCACAGGAATATCTTTCACGAGCATAC
AACGATGCTCCTAAATATTGTGCGAACATCGTAGACACTCAATTGAAAAATAATGAGGTC
ATTCTTAGTGGAGAAATCCCTGCTCGGTGTATTCAAAAATATCGTAGTGATTTAACTTTC
TTTACAAATGGACGTAGTGTTTGTTTAACAGAGTTAAAAGGGTACCATGTTACTACCGGT
GAACCTGTTTGCCAGCCCCGTCGTCCAAATAGTCGGATAGATAAAGTACGATATATGTTC
AATAAAATAACTTAG
>37189|GCGS0430|Neisseria_gonorrhoeae|16|Neisseria_gonorrhoeae:1-1935
ATGGAGGAAAATCACATGAAAATTATTAATATTGGAGTTTTAGCTCATGTTGATGCAGGA
AAAACTACCTTAACAGAAAGCTTATTATATAACAGTGGAGCGATTACAGAATTAGGAAGC
GTGGACAAAGGTACAACGAGGACGGATAATACGCTTTTAGAACGTCAGAGAGGAATTACA
ATTCAGACAGGAATAACCTCTTTTCAGTGGGAAAATACGAAGGTGAACATCATAGACACG
CCAGGACATATGGATTTCTTAGCAGAAGTATATCGTTCATTATCAGTTTTAGATGGGGCA
ATTCTACTGATTTCTGCAAAAGATGGCGTACAAGCACAAACTCGTATATTATTTCATGCA
CTTAGGAAAATGGGGATTCCCACAATCTTTTTTATCAATAAGATTGACCAAAATGGAATT
GATTTATCAACGGTTTATCAGGATATTAAAGAGAAACTTTCTGCCGAAATTGTAATCAAA
CAGAAGGTAGAACTGTATCCTAATATGTGTGTGACGAACTTTACCGAATCTGAACAATGG
GATATGGTAATAGAAGGAAATGATTACCTTTTGGAGAAATATACGTCTGGGAAATTATTG
GAAGCATTAGAACTCGAACAAGAGGAAAGCATAAGATTTCATAATTGTTCCCTGTTCCCT
GTTTATCACGGAAGTGCAAAAAACAATATAGGGATTGATAACCTTATAGAAGTGATTACG
AATAAATTTTATTCATCAACACATCGAGGTCAGTCTGAACTTTGCGGAAAAGTTTTCAAA
ATTGAGTATTCGGAAAAAAGACAGCGTCTTGCATATATACGTCTTTATAGTGGCGTACTG
CATTTGCGAGATCCGGTTAGAATATCGGAAAAGGAAAAAATAAAAATTACAGAAATGTAT
ACTTCAATAAATGGTGAATTATGTAAAATCGATAAGGCTTATTCCGGGGAAATTGTTATT
TTGCAGAATGAGTTTTTGAAGTTAAATAGTGTTCTTGGAGATACAAAGCTATTGCCACAG
AGAGAGAGAATTGAAAATCCCCTCCCTCTGCTGCAAACGACTGTTGAACCGAGCAAACCT
CAACAAAGGGAAATGTTACTTGATGCACTTTTAGAAATCTCCGACAGTGACCCGCTTCTG
CGATATTATGTGGATTCTGCGACACATGAAATCATACTTTCTTTCTTAGGGAAAGTACAA
ATGGAAGTGACTTGTGCTCTGCTGCAAGAAAAGTATCATGTGGAGATAGAAATAAAAGAG
CCTACAGTCATTTATATGGAAAGACCGTTAAAAAAAGCAGAGTATACCATTCACATCGAA
GTTCCACCGAATCCTTTCTGGGCTTCCATTGGTCTATCTGTAGCACCGCTTCCATTAGGG
AGCGGAGTACAGTATGAGAGCTCGGTTTCTCTTGGATACTTAAATCAATCGTTTCAAAAT
GCAGTTATGGAGGGGATACGCTATGGCTGTGAACAAGGATTGTATGGTTGGAATGTGACG
GACTGTAAAATCTGTTTTAAGTATGGCTTATACTATAGCCCTGTTAGTACCCCAGCAGAT
TTTCGGATGCTTGCTCCTATTGTATTGGAACAAGTCTTAAAAAAAGCTGGAACAGAATTG
TTAGAGCCATATCTTAGTTTTAAAATTTATGCGCCACAGGAATATCTTTCACGAGCATAC
AACGATGCTCCTAAATATTGTGCGAACATCGTAGACACTCAATTGAAAAATAATGAGGTC
ATTCTTAGTGGAGAAATCCCTGCTCGGTGTATTCAAAAATATCGTAGTGATTTAACTTTC
TTTACAAATGGACGTAGTGTTTGTTTAACAGAGTTAAAAGGGTACCATGTTACTACCGGT
GAACCTGTTTGCCAGCCCCGTCGTCCAAATAGTCGGATAGATAAAGTACGATATATGTTC
AATAAAATAACTTAG
>37203|GCGS0678|Neisseria_gonorrhoeae|16|Neisseria_gonorrhoeae:1-1935
ATGGAGGAAAATCACATGAAAATTATTAATATTGGAGTTTTAGCTCATGTTGATGCAGGA
AAAACTACCTTAACAGAAAGCTTATTATATAACAGTGGAGCGATTACAGAATTAGGAAGC
GTGGACAAAGGTACAACGAGGACGGATAATACGCTTTTAGAACGTCAGAGAGGAATTACA
ATTCAGACAGGAATAACCTCTTTTCAGTGGGAAAATACGAAGGTGAACATCATAGACACG
CCAGGACATATGGATTTCTTAGCAGAAGTATATCGTTCATTATCAGTTTTAGATGGGGCA
ATTCTACTGATTTCTGCAAAAGATGGCGTACAAGCACAAACTCGTATATTATTTCATGCA
CTTAGGAAAATGGGGATTCCCACAATCTTTTTTATCAATAAGATTGACCAAAATGGAATT
GATTTATCAACGGTTTATCAGGATATTAAAGAGAAACTTTCTGCCGAAATTGTAATCAAA
CAGAAGGTAGAACTGTATCCTAATATGTGTGTGACGAACTTTACCGAATCTGAACAATGG
GATATGGTAATAGAAGGAAATGATTACCTTTTGGAGAAATATACGTCTGGGAAATTATTG
GAAGCATTAGAACTCGAACAAGAGGAAAGCATAAGATTTCATAATTGTTCCCTGTTCCCT
GTTTATCACGGAAGTGCAAAAAACAATATAGGGATTGATAACCTTATAGAAGTGATTACG
AATAAATTTTATTCATCAACACATCGAGGTCAGTCTGAACTTTGCGGAAAAGTTTTCAAA
ATTGAGTATTCGGAAAAAAGACAGCGTCTTGCATATATACGTCTTTATAGTGGCGTACTG
CATTTGCGAGATCCGGTTAGAATATCGGAAAAGGAAAAAATAAAAATTACAGAAATGTAT
ACTTCAATAAATGGTGAATTATGTAAAATCGATAAGGCTTATTCCGGGGAAATTGTTATT
TTGCAGAATGAGTTTTTGAAGTTAAATAGTGTTCTTGGAGATACAAAGCTATTGCCACAG
AGAGAGAGAATTGAAAATCCCCTCCCTCTGCTGCAAACGACTGTTGAACCGAGCAAACCT
CAACAAAGGGAAATGTTACTTGATGCACTTTTAGAAATCTCCGACAGTGACCCGCTTCTG
CGATATTATGTGGATTCTGCGACACATGAAATCATACTTTCTTTCTTAGGGAAAGTACAA
ATGGAAGTGACTTGTGCTCTGCTGCAAGAAAAGTATCATGTGGAGATAGAAATAAAAGAG
CCTACAGTCATTTATATGGAAAGACCGTTAAAAAAAGCAGAGTATACCATTCACATCGAA
GTTCCACCGAATCCTTTCTGGGCTTCCATTGGTCTATCTGTAGCACCGCTTCCATTAGGG
AGCGGAGTACAGTATGAGAGCTCGGTTTCTCTTGGATACTTAAATCAATCGTTTCAAAAT
GCAGTTATGGAGGGGATACGCTATGGCTGTGAACAAGGATTGTATGGTTGGAATGTGACG
GACTGTAAAATCTGTTTTAAGTATGGCTTATACTATAGCCCTGTTAGTACCCCAGCAGAT
TTTCGGATGCTTGCTCCTATTGTATTGGAACAAGTCTTAAAAAAAGCTGGAACAGAATTG
TTAGAGCCATATCTTAGTTTTAAAATTTATGCGCCACAGGAATATCTTTCACGAGCATAC
AACGATGCTCCTAAATATTGTGCGAACATCGTAGACACTCAATTGAAAAATAATGAGGTC
ATTCTTAGTGGAGAAATCCCTGCTCGGTGTATTCAAAAATATCGTAGTGATTTAACTTTC
TTTACAAATGGACGTAGTGTTTGTTTAACAGAGTTAAAAGGGTACCATGTTACTACCGGT
GAACCTGTTTGCCAGCCCCGTCGTCCAAATAGTCGGATAGATAAAGTACGATATATGTTC
AATAAAATAACTTAG
>37282|GCGS0330|Neisseria_gonorrhoeae|16|Neisseria_gonorrhoeae:1-1935
ATGGAGGAAAATCACATGAAAATTATTAATATTGGAGTTTTAGCTCATGTTGATGCAGGA
AAAACTACCTTAACAGAAAGCTTATTATATAACAGTGGAGCGATTACAGAATTAGGAAGC
GTGGACAAAGGTACAACGAGGACGGATAATACGCTTTTAGAACGTCAGAGAGGAATTACA
ATTCAGACAGGAATAACCTCTTTTCAGTGGGAAAATACGAAGGTGAACATCATAGACACG
CCAGGACATATGGATTTCTTAGCAGAAGTATATCGTTCATTATCAGTTTTAGATGGGGCA
ATTCTACTGATTTCTGCAAAAGATGGCGTACAAGCACAAACTCGTATATTATTTCATGCA
CTTAGGAAAATGGGGATTCCCACAATCTTTTTTATCAATAAGATTGACCAAAATGGAATT
GATTTATCAACGGTTTATCAGGATATTAAAGAGAAACTTTCTGCCGAAATTGTAATCAAA
CAGAAGGTAGAACTGTATCCTAATATGTGTGTGACGAACTTTACCGAATCTGAACAATGG
GATATGGTAATAGAAGGAAATGATTACCTTTTGGAGAAATATACGTCTGGGAAATTATTG
GAAGCATTAGAACTCGAACAAGAGGAAAGCATAAGATTTCATAATTGTTCCCTGTTCCCT
GTTTATCACGGAAGTGCAAAAAACAATATAGGGATTGATAACCTTATAGAAGTGATTACG
AATAAATTTTATTCATCAACACATCGAGGTCAGTCTGAACTTTGCGGAAAAGTTTTCAAA
ATTGAGTATTCGGAAAAAAGACAGCGTCTTGCATATATACGTCTTTATAGTGGCGTACTG
CATTTGCGAGATCCGGTTAGAATATCGGAAAAGGAAAAAATAAAAATTACAGAAATGTAT
ACTTCAATAAATGGTGAATTATGTAAAATCGATAAGGCTTATTCCGGGGAAATTGTTATT
TTGCAGAATGAGTTTTTGAAGTTAAATAGTGTTCTTGGAGATACAAAGCTATTGCCACAG
AGAGAGAGAATTGAAAATCCCCTCCCTCTGCTGCAAACGACTGTTGAACCGAGCAAACCT
CAACAAAGGGAAATGTTACTTGATGCACTTTTAGAAATCTCCGACAGTGACCCGCTTCTG
CGATATTATGTGGATTCTGCGACACATGAAATCATACTTTCTTTCTTAGGGAAAGTACAA
ATGGAAGTGACTTGTGCTCTGCTGCAAGAAAAGTATCATGTGGAGATAGAAATAAAAGAG
CCTACAGTCATTTATATGGAAAGACCGTTAAAAAAAGCAGAGTATACCATTCACATCGAA
GTTCCACCGAATCCTTTCTGGGCTTCCATTGGTCTATCTGTAGCACCGCTTCCATTAGGG
AGCGGAGTACAGTATGAGAGCTCGGTTTCTCTTGGATACTTAAATCAATCGTTTCAAAAT
GCAGTTATGGAGGGGATACGCTATGGCTGTGAACAAGGATTGTATGGTTGGAATGTGACG
GACTGTAAAATCTGTTTTAAGTATGGCTTATACTATAGCCCTGTTAGTACCCCAGCAGAT
TTTCGGATGCTTGCTCCTATTGTATTGGAACAAGTCTTAAAAAAAGCTGGAACAGAATTG
TTAGAGCCATATCTTAGTTTTAAAATTTATGCGCCACAGGAATATCTTTCACGAGCATAC
AACGATGCTCCTAAATATTGTGCGAACATCGTAGACACTCAATTGAAAAATAATGAGGTC
ATTCTTAGTGGAGAAATCCCTGCTCGGTGTATTCAAAAATATCGTAGTGATTTAACTTTC
TTTACAAATGGACGTAGTGTTTGTTTAACAGAGTTAAAAGGGTACCATGTTACTACCGGT
GAACCTGTTTGCCAGCCCCGTCGTCCAAATAGTCGGATAGATAAAGTACGATATATGTTC
AATAAAATAACTTAG
>37292|GCGS0363|Neisseria_gonorrhoeae|16|Neisseria_gonorrhoeae:1-1935
ATGGAGGAAAATCACATGAAAATTATTAATATTGGAGTTTTAGCTCATGTTGATGCAGGA
AAAACTACCTTAACAGAAAGCTTATTATATAACAGTGGAGCGATTACAGAATTAGGAAGC
GTGGACAAAGGTACAACGAGGACGGATAATACGCTTTTAGAACGTCAGAGAGGAATTACA
ATTCAGACAGGAATAACCTCTTTTCAGTGGGAAAATACGAAGGTGAACATCATAGACACG
CCAGGACATATGGATTTCTTAGCAGAAGTATATCGTTCATTATCAGTTTTAGATGGGGCA
ATTCTACTGATTTCTGCAAAAGATGGCGTACAAGCACAAACTCGTATATTATTTCATGCA
CTTAGGAAAATGGGGATTCCCACAATCTTTTTTATCAATAAGATTGACCAAAATGGAATT
GATTTATCAACGGTTTATCAGGATATTAAAGAGAAACTTTCTGCCGAAATTGTAATCAAA
CAGAAGGTAGAACTGTATCCTAATATGTGTGTGACGAACTTTACCGAATCTGAACAATGG
GATATGGTAATAGAAGGAAATGATTACCTTTTGGAGAAATATACGTCTGGGAAATTATTG
GAAGCATTAGAACTCGAACAAGAGGAAAGCATAAGATTTCATAATTGTTCCCTGTTCCCT
GTTTATCACGGAAGTGCAAAAAACAATATAGGGATTGATAACCTTATAGAAGTGATTACG
AATAAATTTTATTCATCAACACATCGAGGTCAGTCTGAACTTTGCGGAAAAGTTTTCAAA
ATTGAGTATTCGGAAAAAAGACAGCGTCTTGCATATATACGTCTTTATAGTGGCGTACTG
CATTTGCGAGATCCGGTTAGAATATCGGAAAAGGAAAAAATAAAAATTACAGAAATGTAT
ACTTCAATAAATGGTGAATTATGTAAAATCGATAAGGCTTATTCCGGGGAAATTGTTATT
TTGCAGAATGAGTTTTTGAAGTTAAATAGTGTTCTTGGAGATACAAAGCTATTGCCACAG
AGAGAGAGAATTGAAAATCCCCTCCCTCTGCTGCAAACGACTGTTGAACCGAGCAAACCT
CAACAAAGGGAAATGTTACTTGATGCACTTTTAGAAATCTCCGACAGTGACCCGCTTCTG
CGATATTATGTGGATTCTGCGACACATGAAATCATACTTTCTTTCTTAGGGAAAGTACAA
ATGGAAGTGACTTGTGCTCTGCTGCAAGAAAAGTATCATGTGGAGATAGAAATAAAAGAG
CCTACAGTCATTTATATGGAAAGACCGTTAAAAAAAGCAGAGTATACCATTCACATCGAA
GTTCCACCGAATCCTTTCTGGGCTTCCATTGGTCTATCTGTAGCACCGCTTCCATTAGGG
AGCGGAGTACAGTATGAGAGCTCGGTTTCTCTTGGATACTTAAATCAATCGTTTCAAAAT
GCAGTTATGGAGGGGATACGCTATGGCTGTGAACAAGGATTGTATGGTTGGAATGTGACG
GACTGTAAAATCTGTTTTAAGTATGGCTTATACTATAGCCCTGTTAGTACCCCAGCAGAT
TTTCGGATGCTTGCTCCTATTGTATTGGAACAAGTCTTAAAAAAAGCTGGAACAGAATTG
TTAGAGCCATATCTTAGTTTTAAAATTTATGCGCCACAGGAATATCTTTCACGAGCATAC
AACGATGCTCCTAAATATTGTGCGAACATCGTAGACACTCAATTGAAAAATAATGAGGTC
ATTCTTAGTGGAGAAATCCCTGCTCGGTGTATTCAAAAATATCGTAGTGATTTAACTTTC
TTTACAAATGGACGTAGTGTTTGTTTAACAGAGTTAAAAGGGTACCATGTTACTACCGGT
GAACCTGTTTGCCAGCCCCGTCGTCCAAATAGTCGGATAGATAAAGTACGATATATGTTC
AATAAAATAACTTAG
>37307|GCGS0262|Neisseria_gonorrhoeae|16|Neisseria_gonorrhoeae:1-1935
ATGGAGGAAAATCACATGAAAATTATTAATATTGGAGTTTTAGCTCATGTTGATGCAGGA
AAAACTACCTTAACAGAAAGCTTATTATATAACAGTGGAGCGATTACAGAATTAGGAAGC
GTGGACAAAGGTACAACGAGGACGGATAATACGCTTTTAGAACGTCAGAGAGGAATTACA
ATTCAGACAGGAATAACCTCTTTTCAGTGGGAAAATACGAAGGTGAACATCATAGACACG
CCAGGACATATGGATTTCTTAGCAGAAGTATATCGTTCATTATCAGTTTTAGATGGGGCA
ATTCTACTGATTTCTGCAAAAGATGGCGTACAAGCACAAACTCGTATATTATTTCATGCA
CTTAGGAAAATGGGGATTCCCACAATCTTTTTTATCAATAAGATTGACCAAAATGGAATT
GATTTATCAACGGTTTATCAGGATATTAAAGAGAAACTTTCTGCCGAAATTGTAATCAAA
CAGAAGGTAGAACTGTATCCTAATATGTGTGTGACGAACTTTACCGAATCTGAACAATGG
GATATGGTAATAGAAGGAAATGATTACCTTTTGGAGAAATATACGTCTGGGAAATTATTG
GAAGCATTAGAACTCGAACAAGAGGAAAGCATAAGATTTCATAATTGTTCCCTGTTCCCT
GTTTATCACGGAAGTGCAAAAAACAATATAGGGATTGATAACCTTATAGAAGTGATTACG
AATAAATTTTATTCATCAACACATCGAGGTCAGTCTGAACTTTGCGGAAAAGTTTTCAAA
ATTGAGTATTCGGAAAAAAGACAGCGTCTTGCATATATACGTCTTTATAGTGGCGTACTG
CATTTGCGAGATCCGGTTAGAATATCGGAAAAGGAAAAAATAAAAATTACAGAAATGTAT
ACTTCAATAAATGGTGAATTATGTAAAATCGATAAGGCTTATTCCGGGGAAATTGTTATT
TTGCAGAATGAGTTTTTGAAGTTAAATAGTGTTCTTGGAGATACAAAGCTATTGCCACAG
AGAGAGAGAATTGAAAATCCCCTCCCTCTGCTGCAAACGACTGTTGAACCGAGCAAACCT
CAACAAAGGGAAATGTTACTTGATGCACTTTTAGAAATCTCCGACAGTGACCCGCTTCTG
CGATATTATGTGGATTCTGCGACACATGAAATCATACTTTCTTTCTTAGGGAAAGTACAA
ATGGAAGTGACTTGTGCTCTGCTGCAAGAAAAGTATCATGTGGAGATAGAAATAAAAGAG
CCTACAGTCATTTATATGGAAAGACCGTTAAAAAAAGCAGAGTATACCATTCACATCGAA
GTTCCACCGAATCCTTTCTGGGCTTCCATTGGTCTATCTGTAGCACCGCTTCCATTAGGG
AGCGGAGTACAGTATGAGAGCTCGGTTTCTCTTGGATACTTAAATCAATCGTTTCAAAAT
GCAGTTATGGAGGGGATACGCTATGGCTGTGAACAAGGATTGTATGGTTGGAATGTGACG
GACTGTAAAATCTGTTTTAAGTATGGCTTATACTATAGCCCTGTTAGTACCCCAGCAGAT
TTTCGGATGCTTGCTCCTATTGTATTGGAACAAGTCTTAAAAAAAGCTGGAACAGAATTG
TTAGAGCCATATCTTAGTTTTAAAATTTATGCGCCACAGGAATATCTTTCACGAGCATAC
AACGATGCTCCTAAATATTGTGCGAACATCGTAGACACTCAATTGAAAAATAATGAGGTC
ATTCTTAGTGGAGAAATCCCTGCTCGGTGTATTCAAAAATATCGTAGTGATTTAACTTTC
TTTACAAATGGACGTAGTGTTTGTTTAACAGAGTTAAAAGGGTACCATGTTACTACCGGT
GAACCTGTTTGCCAGCCCCGTCGTCCAAATAGTCGGATAGATAAAGTACGATATATGTTC
AATAAAATAACTTAG
>37312|GCGS0585|Neisseria_gonorrhoeae|4|Neisseria_gonorrhoeae:1-1935
ATGGAGGAAAATCACATGAAAATTATTAATATTGGAGTTTTAGCTCATGTTGATGCAGGA
AAAACTACCTTAACAGAAAGCTTATTATATAACAGTGGAGCGATTACAGAATTAGGAAGC
GTGGACAAAGGTACAACGAGGACGGATAATACGCTTTTAGAACGTCAGAGAGGAATTACA
ATTCAGACAGGAATAACCTCTTTTCAGTGGGAAAATACGAAGGTGAACATCATAGACACG
CCAGGACATATGGATTTCTTAGCAGAAGTATATCGTTCATTATCAGTTTTAGATGGGGCA
ATTCTACTGATTTCTGCAAAAGATGGCGTACAAGCACAAACTCGTATATTATTTCATGCA
CTTAGGAAAATGGGGATTCCCACAATCTTTTTTATCAATAAGATTGACCAAAATGGAATT
GATTTATCAACGGTTTATCAGGATATTAAAGAGAAACTTTCTGCCGAAATTGTAATCAAA
CAGAAGGTAGAACTGTATCCTAATATGTGTGTGACGAACTTTACCGAATCTGAACAATGG
GATATGGTAATAGAAGGAAATGATTACCTTTTGGAGAAATATACGTCTGGGAAATTATTG
GAAGCATTAGAACTCGAACAAGAGGAAAGCATAAGATTTCATAATTGTTCCCTGTTCCCT
GTTTATCACGGAAGTGCAAAAAACAATATAGGGATTGATAACCTTATAGAAGTGATTACG
AATAAATTTTATTCATCAACACATCGAGGTCAGTCTGAACTTTGCGGAAAAGTTTTCAAA
ATTGAGTATTCGGAAAAAAGACAGCGTCTTGCATATATACGTCTTTATAGTGGCGTACTG
CATTTGCGAGATCCGGTTAGAATATCGGAAAAGGAAAAAATAAAAATTACAGAAATGTAT
ACTTCAATAAATGGTGAATTATGTAAAATCGATAAGGCTTATTCCGGGGAAATTGTTATT
TTGCAGAATGAGTTTTTGAAGTTAAATAGTGTTCTTGGAGATACAAAGCTATTGCCACAG
AGAGAGAGAATTGAAAATCCCCTCCCTCTGCTGCAAACGACTGTTGAACCGAGCAAACCT
CAACAAAGGGAAATGTTACTTGATGCACTTTTAGAAATCTCCGACAGTGACCCGCTTCTG
CGATATTATGTGGATTCTGCGACACATGAAATCATACTTTCTTTCTTAGGGAAAGTACAA
ATGGAAGTGACTTGTGCTCTGCTGCAAGAAAAGTATCATGTGGAGATAGAAATAAAAGAG
CCTACAGTCATTTATATGGAAAGACCGTTAAAAAAAGCAGAGTATACCATTCACATCGAA
GTTCCACCGAATCCTTTCTGGGCTTCCATTGGTCTATCTGTAGCACCGCTTCCATTAGGG
AGCGGAGTACAGTATGAGAGCTCGGTTTCTCTTGGATACTTAAATCAATCGTTTCAAAAT
GCAGTTATGGAGGGGATACGCTATGGCTGTGAACAAGGATTGTATGGTTGGAATGTGACG
GACTGTAAAATCTGTTTTAAGTATGGCTTATACTATAGCCCTGTTAGTACCCCAGCAGAT
TTTCGGATGCTTGCTCCTATTGTATTGGAACAAGTCTTAAAAAAAGCTGGAACAGAATTG
TTAGAGCCATATCTTAGTTTTAAAATTTATGCGCCACAGGAATATCTTTCACGAGCATAC
AACGATGCTCCTAAATATTGTGCGAACATCGTAGACACTCAATTGAAAAATAATGAGGTC
ATTCTTAGTGGAGAAATCCCTGCTCGGTGTATTCAAAAATATCGTAGTGATTTAACTTTC
TTTACAAATGGACGTAGTGTTTGTTTAACAGAGTTAAAAGGGTACCATGTTACTACCGGT
GAACCTGTTTGCCAGCCCCGTCGTCCAAATAGTCGGATAGATAAAGTACGATATATGTTC
AATAAAATAACTTAG
>37390|GCGS0154|Neisseria_gonorrhoeae|16|Neisseria_gonorrhoeae:1-1935
ATGGAGGAAAATCACATGAAAATTATTAATATTGGAGTTTTAGCTCATGTTGATGCAGGA
AAAACTACCTTAACAGAAAGCTTATTATATAACAGTGGAGCGATTACAGAATTAGGAAGC
GTGGACAAAGGTACAACGAGGACGGATAATACGCTTTTAGAACGTCAGAGAGGAATTACA
ATTCAGACAGGAATAACCTCTTTTCAGTGGGAAAATACGAAGGTGAACATCATAGACACG
CCAGGACATATGGATTTCTTAGCAGAAGTATATCGTTCATTATCAGTTTTAGATGGGGCA
ATTCTACTGATTTCTGCAAAAGATGGCGTACAAGCACAAACTCGTATATTATTTCATGCA
CTTAGGAAAATGGGGATTCCCACAATCTTTTTTATCAATAAGATTGACCAAAATGGAATT
GATTTATCAACGGTTTATCAGGATATTAAAGAGAAACTTTCTGCCGAAATTGTAATCAAA
CAGAAGGTAGAACTGTATCCTAATATGTGTGTGACGAACTTTACCGAATCTGAACAATGG
GATATGGTAATAGAAGGAAATGATTACCTTTTGGAGAAATATACGTCTGGGAAATTATTG
GAAGCATTAGAACTCGAACAAGAGGAAAGCATAAGATTTCATAATTGTTCCCTGTTCCCT
GTTTATCACGGAAGTGCAAAAAACAATATAGGGATTGATAACCTTATAGAAGTGATTACG
AATAAATTTTATTCATCAACACATCGAGGTCAGTCTGAACTTTGCGGAAAAGTTTTCAAA
ATTGAGTATTCGGAAAAAAGACAGCGTCTTGCATATATACGTCTTTATAGTGGCGTACTG
CATTTGCGAGATCCGGTTAGAATATCGGAAAAGGAAAAAATAAAAATTACAGAAATGTAT
ACTTCAATAAATGGTGAATTATGTAAAATCGATAAGGCTTATTCCGGGGAAATTGTTATT
TTGCAGAATGAGTTTTTGAAGTTAAATAGTGTTCTTGGAGATACAAAGCTATTGCCACAG
AGAGAGAGAATTGAAAATCCCCTCCCTCTGCTGCAAACGACTGTTGAACCGAGCAAACCT
CAACAAAGGGAAATGTTACTTGATGCACTTTTAGAAATCTCCGACAGTGACCCGCTTCTG
CGATATTATGTGGATTCTGCGACACATGAAATCATACTTTCTTTCTTAGGGAAAGTACAA
ATGGAAGTGACTTGTGCTCTGCTGCAAGAAAAGTATCATGTGGAGATAGAAATAAAAGAG
CCTACAGTCATTTATATGGAAAGACCGTTAAAAAAAGCAGAGTATACCATTCACATCGAA
GTTCCACCGAATCCTTTCTGGGCTTCCATTGGTCTATCTGTAGCACCGCTTCCATTAGGG
AGCGGAGTACAGTATGAGAGCTCGGTTTCTCTTGGATACTTAAATCAATCGTTTCAAAAT
GCAGTTATGGAGGGGATACGCTATGGCTGTGAACAAGGATTGTATGGTTGGAATGTGACG
GACTGTAAAATCTGTTTTAAGTATGGCTTATACTATAGCCCTGTTAGTACCCCAGCAGAT
TTTCGGATGCTTGCTCCTATTGTATTGGAACAAGTCTTAAAAAAAGCTGGAACAGAATTG
TTAGAGCCATATCTTAGTTTTAAAATTTATGCGCCACAGGAATATCTTTCACGAGCATAC
AACGATGCTCCTAAATATTGTGCGAACATCGTAGACACTCAATTGAAAAATAATGAGGTC
ATTCTTAGTGGAGAAATCCCTGCTCGGTGTATTCAAAAATATCGTAGTGATTTAACTTTC
TTTACAAATGGACGTAGTGTTTGTTTAACAGAGTTAAAAGGGTACCATGTTACTACCGGT
GAACCTGTTTGCCAGCCCCGTCGTCCAAATAGTCGGATAGATAAAGTACGATATATGTTC
AATAAAATAACTTAG
>37405|GCGS0515|Neisseria_gonorrhoeae|32|Neisseria_gonorrhoeae:1-1935
ATGGAGGAAAATCACATGAAAATTATTAATATTGGAGTTTTAGCTCATGTTGATGCAGGA
AAAACTACCTTAACAGAAAGCTTATTATATAACAGTGGAGCGATTACAGAATTAGGAAGC
GTGGACAAAGGTACAACGAGGACGGATAATACGCTTTTAGAACGTCAGAGAGGAATTACA
ATTCAGACAGGAATAACCTCTTTTCAGTGGGAAAATACGAAGGTGAACATCATAGACACG
CCAGGACATATGGATTTCTTAGCAGAAGTATATCGTTCATTATCAGTTTTAGATGGGGCA
ATTCTACTGATTTCTGCAAAAGATGGCGTACAAGCACAAACTCGTATATTATTTCATGCA
CTTAGGAAAATGGGGATTCCCACAATCTTTTTTATCAATAAGATTGACCAAAATGGAATT
GATTTATCAACGGTTTATCAGGATATTAAAGAGAAACTTTCTGCCGAAATTGTAATCAAA
CAGAAGGTAGAACTGTATCCTAATATGTGTGTGACGAACTTTACCGAATCTGAACAATGG
GATATGGTAATAGAAGGAAATGATTACCTTTTGGAGAAATATACGTCTGGGAAATTATTG
GAAGCATTAGAACTCGAACAAGAGGAAAGCATAAGATTTCATAATTGTTCCCTGTTCCCT
GTTTATCACGGAAGTGCAAAAAACAATATAGGGATTGATAACCTTATAGAAGTGATTACG
AATAAATTTTATTCATCAACACATCGAGGTCAGTCTGAACTTTGCGGAAAAGTTTTCAAA
ATTGAGTATTCGGAAAAAAGACAGCGTCTTGCATATATACGTCTTTATAGTGGCGTACTG
CATTTGCGAGATCCGGTTAGAATATCGGAAAAGGAAAAAATAAAAATTACAGAAATGTAT
ACTTCAATAAATGGTGAATTATGTAAAATCGATAAGGCTTATTCCGGGGAAATTGTTATT
TTGCAGAATGAGTTTTTGAAGTTAAATAGTGTTCTTGGAGATACAAAGCTATTGCCACAG
AGAGAGAGAATTGAAAATCCCCTCCCTCTGCTGCAAACGACTGTTGAACCGAGCAAACCT
CAACAAAGGGAAATGTTACTTGATGCACTTTTAGAAATCTCCGACAGTGACCCGCTTCTG
CGATATTATGTGGATTCTGCGACACATGAAATCATACTTTCTTTCTTAGGGAAAGTACAA
ATGGAAGTGACTTGTGCTCTGCTGCAAGAAAAGTATCATGTGGAGATAGAAATAAAAGAG
CCTACAGTCATTTATATGGAAAGACCGTTAAAAAAAGCAGAGTATACCATTCACATCGAA
GTTCCACCGAATCCTTTCTGGGCTTCCATTGGTCTATCTGTAGCACCGCTTCCATTAGGG
AGCGGAGTACAGTATGAGAGCTCGGTTTCTCTTGGATACTTAAATCAATCGTTTCAAAAT
GCAGTTATGGAGGGGATACGCTATGGCTGTGAACAAGGATTGTATGGTTGGAATGTGACG
GACTGTAAAATCTGTTTTAAGTATGGCTTATACTATAGCCCTGTTAGTACCCCAGCAGAT
TTTCGGATGCTTGCTCCTATTGTATTGGAACAAGTCTTAAAAAAAGCTGGAACAGAATTG
TTAGAGCCATATCTTAGTTTTAAAATTTATGCGCCACAGGAATATCTTTCACGAGCATAC
AACGATGCTCCTAAATATTGTGCGAACATCGTAGACACTCAATTGAAAAATAATGAGGTC
ATTCTTAGTGGAGAAATCCCTGCTCGGTGTATTCAAAAATATCGTAGTGATTTAACTTTC
TTTACAAATGGACGTAGTGTTTGTTTAACAGAGTTAAAAGGGTACCATGTTACTACCGGT
GAACCTGTTTGCCAGCCCCGTCGTCCAAATAGTCGGATAGATAAAGTACGATATATGTTC
AATAAAATAACTTAG
>37416|GCGS0697|Neisseria_gonorrhoeae|32|Neisseria_gonorrhoeae:1-1935
ATGGAGGAAAATCACATGAAAATTATTAATATTGGAGTTTTAGCTCATGTTGATGCAGGA
AAAACTACCTTAACAGAAAGCTTATTATATAACAGTGGAGCGATTACAGAATTAGGAAGC
GTGGACAAAGGTACAACGAGGACGGATAATACGCTTTTAGAACGTCAGAGAGGAATTACA
ATTCAGACAGGAATAACCTCTTTTCAGTGGGAAAATACGAAGGTGAACATCATAGACACG
CCAGGACATATGGATTTCTTAGCAGAAGTATATCGTTCATTATCAGTTTTAGATGGGGCA
ATTCTACTGATTTCTGCAAAAGATGGCGTACAAGCACAAACTCGTATATTATTTCATGCA
CTTAGGAAAATGGGGATTCCCACAATCTTTTTTATCAATAAGATTGACCAAAATGGAATT
GATTTATCAACGGTTTATCAGGATATTAAAGAGAAACTTTCTGCCGAAATTGTAATCAAA
CAGAAGGTAGAACTGTATCCTAATATGTGTGTGACGAACTTTACCGAATCTGAACAATGG
GATATGGTAATAGAAGGAAATGATTACCTTTTGGAGAAATATACGTCTGGGAAATTATTG
GAAGCATTAGAACTCGAACAAGAGGAAAGCATAAGATTTCATAATTGTTCCCTGTTCCCT
GTTTATCACGGAAGTGCAAAAAACAATATAGGGATTGATAACCTTATAGAAGTGATTACG
AATAAATTTTATTCATCAACACATCGAGGTCAGTCTGAACTTTGCGGAAAAGTTTTCAAA
ATTGAGTATTCGGAAAAAAGACAGCGTCTTGCATATATACGTCTTTATAGTGGCGTACTG
CATTTGCGAGATCCGGTTAGAATATCGGAAAAGGAAAAAATAAAAATTACAGAAATGTAT
ACTTCAATAAATGGTGAATTATGTAAAATCGATAAGGCTTATTCCGGGGAAATTGTTATT
TTGCAGAATGAGTTTTTGAAGTTAAATAGTGTTCTTGGAGATACAAAGCTATTGCCACAG
AGAGAGAGAATTGAAAATCCCCTCCCTCTGCTGCAAACGACTGTTGAACCGAGCAAACCT
CAACAAAGGGAAATGTTACTTGATGCACTTTTAGAAATCTCCGACAGTGACCCGCTTCTG
CGATATTATGTGGATTCTGCGACACATGAAATCATACTTTCTTTCTTAGGGAAAGTACAA
ATGGAAGTGACTTGTGCTCTGCTGCAAGAAAAGTATCATGTGGAGATAGAAATAAAAGAG
CCTACAGTCATTTATATGGAAAGACCGTTAAAAAAAGCAGAGTATACCATTCACATCGAA
GTTCCACCGAATCCTTTCTGGGCTTCCATTGGTCTATCTGTAGCACCGCTTCCATTAGGG
AGCGGAGTACAGTATGAGAGCTCGGTTTCTCTTGGATACTTAAATCAATCGTTTCAAAAT
GCAGTTATGGAGGGGATACGCTATGGCTGTGAACAAGGATTGTATGGTTGGAATGTGACG
GACTGTAAAATCTGTTTTAAGTATGGCTTATACTATAGCCCTGTTAGTACCCCAGCAGAT
TTTCGGATGCTTGCTCCTATTGTATTGGAACAAGTCTTAAAAAAAGCTGGAACAGAATTG
TTAGAGCCATATCTTAGTTTTAAAATTTATGCGCCACAGGAATATCTTTCACGAGCATAC
AACGATGCTCCTAAATATTGTGCGAACATCGTAGACACTCAATTGAAAAATAATGAGGTC
ATTCTTAGTGGAGAAATCCCTGCTCGGTGTATTCAAAAATATCGTAGTGATTTAACTTTC
TTTACAAATGGACGTAGTGTTTGTTTAACAGAGTTAAAAGGGTACCATGTTACTACCGGT
GAACCTGTTTGCCAGCCCCGTCGTCCAAATAGTCGGATAGATAAAGTACGATATATGTTC
AATAAAATAACTTAG
>37502|GCGS0424|Neisseria_gonorrhoeae|16|Neisseria_gonorrhoeae:1-1935
ATGGAGGAAAATCACATGAAAATTATTAATATTGGAGTTTTAGCTCATGTTGATGCAGGA
AAAACTACCTTAACAGAAAGCTTATTATATAACAGTGGAGCGATTACAGAATTAGGAAGC
GTGGACAAAGGTACAACGAGGACGGATAATACGCTTTTAGAACGTCAGAGAGGAATTACA
ATTCAGACAGGAATAACCTCTTTTCAGTGGGAAAATACGAAGGTGAACATCATAGACACG
CCAGGACATATGGATTTCTTAGCAGAAGTATATCGTTCATTATCAGTTTTAGATGGGGCA
ATTCTACTGATTTCTGCAAAAGATGGCGTACAAGCACAAACTCGTATATTATTTCATGCA
CTTAGGAAAATGGGGATTCCCACAATCTTTTTTATCAATAAGATTGACCAAAATGGAATT
GATTTATCAACGGTTTATCAGGATATTAAAGAGAAACTTTCTGCCGAAATTGTAATCAAA
CAGAAGGTAGAACTGTATCCTAATATGTGTGTGACGAACTTTACCGAATCTGAACAATGG
GATATGGTAATAGAAGGAAATGATTACCTTTTGGAGAAATATACGTCTGGGAAATTATTG
GAAGCATTAGAACTCGAACAAGAGGAAAGCATAAGATTTCATAATTGTTCCCTGTTCCCT
GTTTATCACGGAAGTGCAAAAAACAATATAGGGATTGATAACCTTATAGAAGTGATTACG
AATAAATTTTATTCATCAACACATCGAGGTCAGTCTGAACTTTGCGGAAAAGTTTTCAAA
ATTGAGTATTCGGAAAAAAGACAGCGTCTTGCATATATACGTCTTTATAGTGGCGTACTG
CATTTGCGAGATCCGGTTAGAATATCGGAAAAGGAAAAAATAAAAATTACAGAAATGTAT
ACTTCAATAAATGGTGAATTATGTAAAATCGATAAGGCTTATTCCGGGGAAATTGTTATT
TTGCAGAATGAGTTTTTGAAGTTAAATAGTGTTCTTGGAGATACAAAGCTATTGCCACAG
AGAGAGAGAATTGAAAATCCCCTCCCTCTGCTGCAAACGACTGTTGAACCGAGCAAACCT
CAACAAAGGGAAATGTTACTTGATGCACTTTTAGAAATCTCCGACAGTGACCCGCTTCTG
CGATATTATGTGGATTCTGCGACACATGAAATCATACTTTCTTTCTTAGGGAAAGTACAA
ATGGAAGTGACTTGTGCTCTGCTGCAAGAAAAGTATCATGTGGAGATAGAAATAAAAGAG
CCTACAGTCATTTATATGGAAAGACCGTTAAAAAAAGCAGAGTATACCATTCACATCGAA
GTTCCACCGAATCCTTTCTGGGCTTCCATTGGTCTATCTGTAGCACCGCTTCCATTAGGG
AGCGGAGTACAGTATGAGAGCTCGGTTTCTCTTGGATACTTAAATCAATCGTTTCAAAAT
GCAGTTATGGAGGGGATACGCTATGGCTGTGAACAAGGATTGTATGGTTGGAATGTGACG
GACTGTAAAATCTGTTTTAAGTATGGCTTATACTATAGCCCTGTTAGTACCCCAGCAGAT
TTTCGGATGCTTGCTCCTATTGTATTGGAACAAGTCTTAAAAAAAGCTGGAACAGAATTG
TTAGAGCCATATCTTAGTTTTAAAATTTATGCGCCACAGGAATATCTTTCACGAGCATAC
AACGATGCTCCTAAATATTGTGCGAACATCGTAGACACTCAATTGAAAAATAATGAGGTC
ATTCTTAGTGGAGAAATCCCTGCTCGGTGTATTCAAAAATATCGTAGTGATTTAACTTTC
TTTACAAATGGACGTAGTGTTTGTTTAACAGAGTTAAAAGGGTACCATGTTACTACCGGT
GAACCTGTTTGCCAGCCCCGTCGTCCAAATAGTCGGATAGATAAAGTACGATATATGTTC
AATAAAATAACTTAG
>37537|GCGS0562|Neisseria_gonorrhoeae|32|Neisseria_gonorrhoeae:1-1935
ATGGAGGAAAATCACATGAAAATTATTAATATTGGAGTTTTAGCTCATGTTGATGCAGGA
AAAACTACCTTAACAGAAAGCTTATTATATAACAGTGGAGCGATTACAGAATTAGGAAGC
GTGGACAAAGGTACAACGAGGACGGATAATACGCTTTTAGAACGTCAGAGAGGAATTACA
ATTCAGACAGGAATAACCTCTTTTCAGTGGGAAAATACGAAGGTGAACATCATAGACACG
CCAGGACATATGGATTTCTTAGCAGAAGTATATCGTTCATTATCAGTTTTAGATGGGGCA
ATTCTACTGATTTCTGCAAAAGATGGCGTACAAGCACAAACTCGTATATTATTTCATGCA
CTTAGGAAAATGGGGATTCCCACAATCTTTTTTATCAATAAGATTGACCAAAATGGAATT
GATTTATCAACGGTTTATCAGGATATTAAAGAGAAACTTTCTGCCGAAATTGTAATCAAA
CAGAAGGTAGAACTGTATCCTAATATGTGTGTGACGAACTTTACCGAATCTGAACAATGG
GATATGGTAATAGAAGGAAATGATTACCTTTTGGAGAAATATACGTCTGGGAAATTATTG
GAAGCATTAGAACTCGAACAAGAGGAAAGCATAAGATTTCATAATTGTTCCCTGTTCCCT
GTTTATCACGGAAGTGCAAAAAACAATATAGGGATTGATAACCTTATAGAAGTGATTACG
AATAAATTTTATTCATCAACACATCGAGGTCAGTCTGAACTTTGCGGAAAAGTTTTCAAA
ATTGAGTATTCGGAAAAAAGACAGCGTCTTGCATATATACGTCTTTATAGTGGCGTACTG
CATTTGCGAGATCCGGTTAGAATATCGGAAAAGGAAAAAATAAAAATTACAGAAATGTAT
ACTTCAATAAATGGTGAATTATGTAAAATCGATAAGGCTTATTCCGGGGAAATTGTTATT
TTGCAGAATGAGTTTTTGAAGTTAAATAGTGTTCTTGGAGATACAAAGCTATTGCCACAG
AGAGAGAGAATTGAAAATCCCCTCCCTCTGCTGCAAACGACTGTTGAACCGAGCAAACCT
CAACAAAGGGAAATGTTACTTGATGCACTTTTAGAAATCTCCGACAGTGACCCGCTTCTG
CGATATTATGTGGATTCTGCGACACATGAAATCATACTTTCTTTCTTAGGGAAAGTACAA
ATGGAAGTGACTTGTGCTCTGCTGCAAGAAAAGTATCATGTGGAGATAGAAATAAAAGAG
CCTACAGTCATTTATATGGAAAGACCGTTAAAAAAAGCAGAGTATACCATTCACATCGAA
GTTCCACCGAATCCTTTCTGGGCTTCCATTGGTCTATCTGTAGCACCGCTTCCATTAGGG
AGCGGAGTACAGTATGAGAGCTCGGTTTCTCTTGGATACTTAAATCAATCGTTTCAAAAT
GCAGTTATGGAGGGGATACGCTATGGCTGTGAACAAGGATTGTATGGTTGGAATGTGACG
GACTGTAAAATCTGTTTTAAGTATGGCTTATACTATAGCCCTGTTAGTACCCCAGCAGAT
TTTCGGATGCTTGCTCCTATTGTATTGGAACAAGTCTTAAAAAAAGCTGGAACAGAATTG
TTAGAGCCATATCTTAGTTTTAAAATTTATGCGCCACAGGAATATCTTTCACGAGCATAC
AACGATGCTCCTAAATATTGTGCGAACATCGTAGACACTCAATTGAAAAATAATGAGGTC
ATTCTTAGTGGAGAAATCCCTGCTCGGTGTATTCAAAAATATCGTAGTGATTTAACTTTC
TTTACAAATGGACGTAGTGTTTGTTTAACAGAGTTAAAAGGGTACCATGTTACTACCGGT
GAACCTGTTTGCCAGCCCCGTCGTCCAAATAGTCGGATAGATAAAGTACGATATATGTTC
AATAAAATAACTTAG
>39082|64500|Neisseria_gonorrhoeae||Neisseria_gonorrhoeae:1-1935
ATGGAGGAAAATCACATGAAAATTATTAATATTGGAGTTTTAGCTCATGTTGATGCAGGA
AAAACTACCTTAACAGAAAGCTTATTATATAACAGTGGAGCGATTACAGAATTAGGAAGC
GTGGACAAAGGTACAACGAGGACGGATAATACGCTTTTAGAACGTCAGAGAGGAATTACA
ATTCAGACAGGAATAACCTCTTTTCAGTGGGAAAATACGAAGGTGAACATCATAGACACG
CCAGGACATATGGATTTCTTAGCAGAAGTATATCGTTCATTATCAGTTTTAGATGGGGCA
ATTCTACTGATTTCTGCAAAAGATGGCGTACAAGCACAAACTCGTATATTATTTCATGCA
CTTAGGAAAATGGGGATTCCCACAATCTTTTTTATCAATAAGATTGACCAAAATGGAATT
GATTTATCAACGGTTTATCAGGATATTAAAGAGAAACTTTCTGCCGAAATTGTAATCAAA
CAGAAGGTAGAACTGTATCCTAATATGTGTGTGACGAACTTTACCGAATCTGAACAATGG
GATATGGTAATAGAAGGAAATGATTACCTTTTGGAGAAATATACGTCTGGGAAATTATTG
GAAGCATTAGAACTCGAACAAGAGGAAAGCATAAGATTTCATAATTGTTCCCTGTTCCCT
GTTTATCACGGAAGTGCAAAAAACAATATAGGGATTGATAACCTTATAGAAGTGATTACG
AATAAATTTTATTCATCAACACATCGAGGTCAGTCTGAACTTTGCGGAAAAGTTTTCAAA
ATTGAGTATTCGGAAAAAAGACAGCGTCTTGCATATATACGTCTTTATAGTGGCGTACTG
CATTTGCGAGATCCGGTTAGAATATCGGAAAAGGAAAAAATAAAAATTACAGAAATGTAT
ACTTCAATAAATGGTGAATTATGTAAAATCGATAAGGCTTATTCCGGGGAAATTGTTATT
TTGCAGAATGAGTTTTTGAAGTTAAATAGTGTTCTTGGAGATACAAAGCTATTGCCACAG
AGAGAGAGAATTGAAAATCCCCTCCCTCTGCTGCAAACGACTGTTGAACCGAGCAAACCT
CAACAAAGGGAAATGTTACTTGATGCACTTTTAGAAATCTCCGACAGTGACCCGCTTCTG
CGATATTATGTGGATTCTGCGACACATGAAATCATACTTTCTTTCTTAGGGAAAGTACAA
ATGGAAGTGACTTGTGCTCTGCTGCAAGAAAAGTATCATGTGGAGATAGAAATAAAAGAG
CCTACAGTCATTTATATGGAAAGACCGTTAAAAAAAGCAGAGTATACCATTCACATCGAA
GTTCCACCGAATCCTTTCTGGGCTTCCATTGGTCTATCTGTAGCACCGCTTCCATTAGGG
AGCGGAGTACAGTATGAGAGCTCGGTTTCTCTTGGATACTTAAATCAATCGTTTCAAAAT
GCAGTTATGGAGGGGATACGCTATGGCTGTGAACAAGGATTGTATGGTTGGAATGTGACG
GACTGTAAAATCTGTTTTAAGTATGGCTTATACTATAGCCCTGTTAGTACCCCAGCAGAT
TTTCGGATGCTTGCTCCTATTGTATTGGAACAAGTCTTAAAAAAAGCTGGAACAGAATTG
TTAGAGCCATATCTTAGTTTTAAAATTTATGCGCCACAGGAATATCTTTCACGAGCATAC
AACGATGCTCCTAAATATTGTGCGAACATCGTAGACACTCAATTGAAAAATAATGAGGTC
ATTCTTAGTGGAGAAATCCCTGCTCGGTGTATTCAAAAATATCGTAGTGATTTAACTTTC
TTTACAAATGGACGTAGTGTTTGTTTAACAGAGTTAAAAGGGTACCATGTTACTACCGGT
GAACCTGTTTGCCAGCCCCGTCGTCCAAATAGTCGGATAGATAAAGTACGATATATGTTC
AATAAAATAACTTAG
>39084|64605|Neisseria_gonorrhoeae||Neisseria_gonorrhoeae:1-1935
ATGGAGGAAAATCACATGAAAATTATTAATATTGGAGTTTTAGCTCATGTTGATGCAGGA
AAAACTACCTTAACAGAAAGCTTATTATATAACAGTGGAGCGATTACAGAATTAGGAAGC
GTGGACAAAGGTACAACGAGGACGGATAATACGCTTTTAGAACGTCAGAGAGGAATTACA
ATTCAGACAGGAATAACCTCTTTTCAGTGGGAAAATACGAAGGTGAACATCATAGACACG
CCAGGACATATGGATTTCTTAGCAGAAGTATATCGTTCATTATCAGTTTTAGATGGGGCA
ATTCTACTGATTTCTGCAAAAGATGGCGTACAAGCACAAACTCGTATATTATTTCATGCA
CTTAGGAAAATGGGGATTCCCACAATCTTTTTTATCAATAAGATTGACCAAAATGGAATT
GATTTATCAACGGTTTATCAGGATATTAAAGAGAAACTTTCTGCCGAAATTGTAATCAAA
CAGAAGGTAGAACTGTATCCTAATATGTGTGTGACGAACTTTACCGAATCTGAACAATGG
GATATGGTAATAGAAGGAAATGATTACCTTTTGGAGAAATATACGTCTGGGAAATTATTG
GAAGCATTAGAACTCGAACAAGAGGAAAGCATAAGATTTCATAATTGTTCCCTGTTCCCT
GTTTATCACGGAAGTGCAAAAAACAATATAGGGATTGATAACCTTATAGAAGTGATTACG
AATAAATTTTATTCATCAACACATCGAGGTCAGTCTGAACTTTGCGGAAAAGTTTTCAAA
ATTGAGTATTCGGAAAAAAGACAGCGTCTTGCATATATACGTCTTTATAGTGGCGTACTG
CATTTGCGAGATCCGGTTAGAATATCGGAAAAGGAAAAAATAAAAATTACAGAAATGTAT
ACTTCAATAAATGGTGAATTATGTAAAATCGATAAGGCTTATTCCGGGGAAATTGTTATT
TTGCAGAATGAGTTTTTGAAGTTAAATAGTGTTCTTGGAGATACAAAGCTATTGCCACAG
AGAGAGAGAATTGAAAATCCCCTCCCTCTGCTGCAAACGACTGTTGAACCGAGCAAACCT
CAACAAAGGGAAATGTTACTTGATGCACTTTTAGAAATCTCCGACAGTGACCCGCTTCTG
CGATATTATGTGGATTCTGCGACACATGAAATCATACTTTCTTTCTTAGGGAAAGTACAA
ATGGAAGTGACTTGTGCTCTGCTGCAAGAAAAGTATCATGTGGAGATAGAAATAAAAGAG
CCTACAGTCATTTATATGGAAAGACCGTTAAAAAAAGCAGAGTATACCATTCACATCGAA
GTTCCACCGAATCCTTTCTGGGCTTCCATTGGTCTATCTGTAGCACCGCTTCCATTAGGG
AGCGGAGTACAGTATGAGAGCTCGGTTTCTCTTGGATACTTAAATCAATCGTTTCAAAAT
GCAGTTATGGAGGGGATACGCTATGGCTGTGAACAAGGATTGTATGGTTGGAATGTGACG
GACTGTAAAATCTGTTTTAAGTATGGCTTATACTATAGCCCTGTTAGTACCCCAGCAGAT
TTTCGGATGCTTGCTCCTATTGTATTGGAACAAGTCTTAAAAAAAGCTGGAACAGAATTG
TTAGAGCCATATCTTAGTTTTAAAATTTATGCGCCACAGGAATATCTTTCACGAGCATAC
AACGATGCTCCTAAATATTGTGCGAACATCGTAGACACTCAATTGAAAAATAATGAGGTC
ATTCTTAGTGGAGAAATCCCTGCTCGGTGTATTCAAAAATATCGTAGTGATTTAACTTTC
TTTACAAATGGACGTAGTGTTTGTTTAACAGAGTTAAAAGGGTACCATGTTACTACCGGT
GAACCTGTTTGCCAGCCCCGTCGTCCAAATAGTCGGATAGATAAAGTACGATATATGTTC
AATAAAATAACTTAG
>39087|64361|Neisseria_gonorrhoeae||Neisseria_gonorrhoeae:1-1935
ATGGAGGAAAATCACATGAAAATTATTAATATTGGAGTTTTAGCTCATGTTGATGCAGGA
AAAACTACCTTAACAGAAAGCTTATTATATAACAGTGGAGCGATTACAGAATTAGGAAGC
GTGGACAAAGGTACAACGAGGACGGATAATACGCTTTTAGAACGTCAGAGAGGAATTACA
ATTCAGACAGGAATAACCTCTTTTCAGTGGGAAAATACGAAGGTGAACATCATAGACACG
CCAGGACATATGGATTTCTTAGCAGAAGTATATCGTTCATTATCAGTTTTAGATGGGGCA
ATTCTACTGATTTCTGCAAAAGATGGCGTACAAGCACAAACTCGTATATTATTTCATGCA
CTTAGGAAAATGGGGATTCCCACAATCTTTTTTATCAATAAGATTGACCAAAATGGAATT
GATTTATCAACGGTTTATCAGGATATTAAAGAGAAACTTTCTGCCGAAATTGTAATCAAA
CAGAAGGTAGAACTGTATCCTAATATGTGTGTGACGAACTTTACCGAATCTGAACAATGG
GATATGGTAATAGAAGGAAATGATTACCTTTTGGAGAAATATACGTCTGGGAAATTATTG
GAAGCATTAGAACTCGAACAAGAGGAAAGCATAAGATTTCATAATTGTTCCCTGTTCCCT
GTTTATCACGGAAGTGCAAAAAACAATATAGGGATTGATAACCTTATAGAAGTGATTACG
AATAAATTTTATTCATCAACACATCGAGGTCAGTCTGAACTTTGCGGAAAAGTTTTCAAA
ATTGAGTATTCGGAAAAAAGACAGCGTCTTGCATATATACGTCTTTATAGTGGCGTACTG
CATTTGCGAGATCCGGTTAGAATATCGGAAAAGGAAAAAATAAAAATTACAGAAATGTAT
ACTTCAATAAATGGTGAATTATGTAAAATCGATAAGGCTTATTCCGGGGAAATTGTTATT
TTGCAGAATGAGTTTTTGAAGTTAAATAGTGTTCTTGGAGATACAAAGCTATTGCCACAG
AGAGAGAGAATTGAAAATCCCCTCCCTCTGCTGCAAACGACTGTTGAACCGAGCAAACCT
CAACAAAGGGAAATGTTACTTGATGCACTTTTAGAAATCTCCGACAGTGACCCGCTTCTG
CGATATTATGTGGATTCTGCGACACATGAAATCATACTTTCTTTCTTAGGGAAAGTACAA
ATGGAAGTGACTTGTGCTCTGCTGCAAGAAAAGTATCATGTGGAGATAGAAATAAAAGAG
CCTACAGTCATTTATATGGAAAGACCGTTAAAAAAAGCAGAGTATACCATTCACATCGAA
GTTCCACCGAATCCTTTCTGGGCTTCCATTGGTCTATCTGTAGCACCGCTTCCATTAGGG
AGCGGAGTACAGTATGAGAGCTCGGTTTCTCTTGGATACTTAAATCAATCGTTTCAAAAT
GCAGTTATGGAGGGGATACGCTATGGCTGTGAACAAGGATTGTATGGTTGGAATGTGACG
GACTGTAAAATCTGTTTTAAGTATGGCTTATACTATAGCCCTGTTAGTACCCCAGCAGAT
TTTCGGATGCTTGCTCCTATTGTATTGGAACAAGTCTTAAAAAAAGCTGGAACAGAATTG
TTAGAGCCATATCTTAGTTTTAAAATTTATGCGCCACAGGAATATCTTTCACGAGCATAC
AACGATGCTCCTAAATATTGTGCGAACATCGTAGACACTCAATTGAAAAATAATGAGGTC
ATTCTTAGTGGAGAAATCCCTGCTCGGTGTATTCAAAAATATCGTAGTGATTTAACTTTC
TTTACAAATGGACGTAGTGTTTGTTTAACAGAGTTAAAAGGGTACCATGTTACTACCGGT
GAACCTGTTTGCCAGCCCCGTCGTCCAAATAGTCGGATAGATAAAGTACGATATATGTTC
AATAAAATAACTTAG
>39090|65080|Neisseria_gonorrhoeae||Neisseria_gonorrhoeae:1-1935
ATGGAGGAAAATCACATGAAAATTATTAATATTGGAGTTTTAGCTCATGTTGATGCAGGA
AAAACTACCTTAACAGAAAGCTTATTATATAACAGTGGAGCGATTACAGAATTAGGAAGC
GTGGACAAAGGTACAACGAGGACGGATAATACGCTTTTAGAACGTCAGAGAGGAATTACA
ATTCAGACAGGAATAACCTCTTTTCAGTGGGAAAATACGAAGGTGAACATCATAGACACG
CCAGGACATATGGATTTCTTAGCAGAAGTATATCGTTCATTATCAGTTTTAGATGGGGCA
ATTCTACTGATTTCTGCAAAAGATGGCGTACAAGCACAAACTCGTATATTATTTCATGCA
CTTAGGAAAATGGGGATTCCCACAATCTTTTTTATCAATAAGATTGACCAAAATGGAATT
GATTTATCAACGGTTTATCAGGATATTAAAGAGAAACTTTCTGCCGAAATTGTAATCAAA
CAGAAGGTAGAACTGTATCCTAATATGTGTGTGACGAACTTTACCGAATCTGAACAATGG
GATATGGTAATAGAAGGAAATGATTACCTTTTGGAGAAATATACGTCTGGGAAATTATTG
GAAGCATTAGAACTCGAACAAGAGGAAAGCATAAGATTTCATAATTGTTCCCTGTTCCCT
GTTTATCACGGAAGTGCAAAAAACAATATAGGGATTGATAACCTTATAGAAGTGATTACG
AATAAATTTTATTCATCAACACATCGAGGTCAGTCTGAACTTTGCGGAAAAGTTTTCAAA
ATTGAGTATTCGGAAAAAAGACAGCGTCTTGCATATATACGTCTTTATAGTGGCGTACTG
CATTTGCGAGATCCGGTTAGAATATCGGAAAAGGAAAAAATAAAAATTACAGAAATGTAT
ACTTCAATAAATGGTGAATTATGTAAAATCGATAAGGCTTATTCCGGGGAAATTGTTATT
TTGCAGAATGAGTTTTTGAAGTTAAATAGTGTTCTTGGAGATACAAAGCTATTGCCACAG
AGAGAGAGAATTGAAAATCCCCTCCCTCTGCTGCAAACGACTGTTGAACCGAGCAAACCT
CAACAAAGGGAAATGTTACTTGATGCACTTTTAGAAATCTCCGACAGTGACCCGCTTCTG
CGATATTATGTGGATTCTGCGACACATGAAATCATACTTTCTTTCTTAGGGAAAGTACAA
ATGGAAGTGACTTGTGCTCTGCTGCAAGAAAAGTATCATGTGGAGATAGAAATAAAAGAG
CCTACAGTCATTTATATGGAAAGACCGTTAAAAAAAGCAGAGTATACCATTCACATCGAA
GTTCCACCGAATCCTTTCTGGGCTTCCATTGGTCTATCTGTAGCACCGCTTCCATTAGGG
AGCGGAGTACAGTATGAGAGCTCGGTTTCTCTTGGATACTTAAATCAATCGTTTCAAAAT
GCAGTTATGGAGGGGATACGCTATGGCTGTGAACAAGGATTGTATGGTTGGAATGTGACG
GACTGTAAAATCTGTTTTAAGTATGGCTTATACTATAGCCCTGTTAGTACCCCAGCAGAT
TTTCGGATGCTTGCTCCTATTGTATTGGAACAAGTCTTAAAAAAAGCTGGAACAGAATTG
TTAGAGCCATATCTTAGTTTTAAAATTTATGCGCCACAGGAATATCTTTCACGAGCATAC
AACGATGCTCCTAAATATTGTGCGAACATCGTAGACACTCAATTGAAAAATAATGAGGTC
ATTCTTAGTGGAGAAATCCCTGCTCGGTGTATTCAAAAATATCGTAGTGATTTAACTTTC
TTTACAAATGGACGTAGTGTTTGTTTAACAGAGTTAAAAGGGTACCATGTTACTACCGGT
GAACCTGTTTGCCAGCCCCGTCGTCCAAATAGTCGGATAGATAAAGTACGATATATGTTC
AATAAAATAACTTAG
>39091|65318|Neisseria_gonorrhoeae||Neisseria_gonorrhoeae:1-1935
ATGGAGGAAAATCACATGAAAATTATTAATATTGGAGTTTTAGCTCATGTTGATGCAGGA
AAAACTACCTTAACAGAAAGCTTATTATATAACAGTGGAGCGATTACAGAATTAGGAAGC
GTGGACAAAGGTACAACGAGGACGGATAATACGCTTTTAGAACGTCAGAGAGGAATTACA
ATTCAGACAGGAATAACCTCTTTTCAGTGGGAAAATACGAAGGTGAACATCATAGACACG
CCAGGACATATGGATTTCTTAGCAGAAGTATATCGTTCATTATCAGTTTTAGATGGGGCA
ATTCTACTGATTTCTGCAAAAGATGGCGTACAAGCACAAACTCGTATATTATTTCATGCA
CTTAGGAAAATGGGGATTCCCACAATCTTTTTTATCAATAAGATTGACCAAAATGGAATT
GATTTATCAACGGTTTATCAGGATATTAAAGAGAAACTTTCTGCCGAAATTGTAATCAAA
CAGAAGGTAGAACTGTATCCTAATATGTGTGTGACGAACTTTACCGAATCTGAACAATGG
GATATGGTAATAGAAGGAAATGATTACCTTTTGGAGAAATATACGTCTGGGAAATTATTG
GAAGCATTAGAACTCGAACAAGAGGAAAGCATAAGATTTCATAATTGTTCCCTGTTCCCT
GTTTATCACGGAAGTGCAAAAAACAATATAGGGATTGATAACCTTATAGAAGTGATTACG
AATAAATTTTATTCATCAACACATCGAGGTCAGTCTGAACTTTGCGGAAAAGTTTTCAAA
ATTGAGTATTCGGAAAAAAGACAGCGTCTTGCATATATACGTCTTTATAGTGGCGTACTG
CATTTGCGAGATCCGGTTAGAATATCGGAAAAGGAAAAAATAAAAATTACAGAAATGTAT
ACTTCAATAAATGGTGAATTATGTAAAATCGATAAGGCTTATTCCGGGGAAATTGTTATT
TTGCAGAATGAGTTTTTGAAGTTAAATAGTGTTCTTGGAGATACAAAGCTATTGCCACAG
AGAGAGAGAATTGAAAATCCCCTCCCTCTGCTGCAAACGACTGTTGAACCGAGCAAACCT
CAACAAAGGGAAATGTTACTTGATGCACTTTTAGAAATCTCCGACAGTGACCCGCTTCTG
CGATATTATGTGGATTCTGCGACACATGAAATCATACTTTCTTTCTTAGGGAAAGTACAA
ATGGAAGTGACTTGTGCTCTGCTGCAAGAAAAGTATCATGTGGAGATAGAAATAAAAGAG
CCTACAGTCATTTATATGGAAAGACCGTTAAAAAAAGCAGAGTATACCATTCACATCGAA
GTTCCACCGAATCCTTTCTGGGCTTCCATTGGTCTATCTGTAGCACCGCTTCCATTAGGG
AGCGGAGTACAGTATGAGAGCTCGGTTTCTCTTGGATACTTAAATCAATCGTTTCAAAAT
GCAGTTATGGAGGGGATACGCTATGGCTGTGAACAAGGATTGTATGGTTGGAATGTGACG
GACTGTAAAATCTGTTTTAAGTATGGCTTATACTATAGCCCTGTTAGTACCCCAGCAGAT
TTTCGGATGCTTGCTCCTATTGTATTGGAACAAGTCTTAAAAAAAGCTGGAACAGAATTG
TTAGAGCCATATCTTAGTTTTAAAATTTATGCGCCACAGGAATATCTTTCACGAGCATAC
AACGATGCTCCTAAATATTGTGCGAACATCGTAGACACTCAATTGAAAAATAATGAGGTC
ATTCTTAGTGGAGAAATCCCTGCTCGGTGTATTCAAAAATATCGTAGTGATTTAACTTTC
TTTACAAATGGACGTAGTGTTTGTTTAACAGAGTTAAAAGGGTACCATGTTACTACCGGT
GAACCTGTTTGCCAGCCCCGTCGTCCAAATAGTCGGATAGATAAAGTACGATATATGTTC
AATAAAATAACTTAG
>39093|65551|Neisseria_gonorrhoeae||Neisseria_gonorrhoeae:1-1935
ATGGAGGAAAATCACATGAAAATTATTAATATTGGAGTTTTAGCTCATGTTGATGCAGGA
AAAACTACCTTAACAGAAAGCTTATTATATAACAGTGGAGCGATTACAGAATTAGGAAGC
GTGGACAAAGGTACAACGAGGACGGATAATACGCTTTTAGAACGTCAGAGAGGAATTACA
ATTCAGACAGGAATAACCTCTTTTCAGTGGGAAAATACGAAGGTGAACATCATAGACACG
CCAGGACATATGGATTTCTTAGCAGAAGTATATCGTTCATTATCAGTTTTAGATGGGGCA
ATTCTACTGATTTCTGCAAAAGATGGCGTACAAGCACAAACTCGTATATTATTTCATGCA
CTTAGGAAAATGGGGATTCCCACAATCTTTTTTATCAATAAGATTGACCAAAATGGAATT
GATTTATCAACGGTTTATCAGGATATTAAAGAGAAACTTTCTGCCGAAATTGTAATCAAA
CAGAAGGTAGAACTGTATCCTAATATGTGTGTGACGAACTTTACCGAATCTGAACAATGG
GATATGGTAATAGAAGGAAATGATTACCTTTTGGAGAAATATACGTCTGGGAAATTATTG
GAAGCATTAGAACTCGAACAAGAGGAAAGCATAAGATTTCATAATTGTTCCCTGTTCCCT
GTTTATCACGGAAGTGCAAAAAACAATATAGGGATTGATAACCTTATAGAAGTGATTACG
AATAAATTTTATTCATCAACACATCGAGGTCAGTCTGAACTTTGCGGAAAAGTTTTCAAA
ATTGAGTATTCGGAAAAAAGACAGCGTCTTGCATATATACGTCTTTATAGTGGCGTACTG
CATTTGCGAGATCCGGTTAGAATATCGGAAAAGGAAAAAATAAAAATTACAGAAATGTAT
ACTTCAATAAATGGTGAATTATGTAAAATCGATAAGGCTTATTCCGGGGAAATTGTTATT
TTGCAGAATGAGTTTTTGAAGTTAAATAGTGTTCTTGGAGATACAAAGCTATTGCCACAG
AGAGAGAGAATTGAAAATCCCCTCCCTCTGCTGCAAACGACTGTTGAACCGAGCAAACCT
CAACAAAGGGAAATGTTACTTGATGCACTTTTAGAAATCTCCGACAGTGACCCGCTTCTG
CGATATTATGTGGATTCTGCGACACATGAAATCATACTTTCTTTCTTAGGGAAAGTACAA
ATGGAAGTGACTTGTGCTCTGCTGCAAGAAAAGTATCATGTGGAGATAGAAATAAAAGAG
CCTACAGTCATTTATATGGAAAGACCGTTAAAAAAAGCAGAGTATACCATTCACATCGAA
GTTCCACCGAATCCTTTCTGGGCTTCCATTGGTCTATCTGTAGCACCGCTTCCATTAGGG
AGCGGAGTACAGTATGAGAGCTCGGTTTCTCTTGGATACTTAAATCAATCGTTTCAAAAT
GCAGTTATGGAGGGGATACGCTATGGCTGTGAACAAGGATTGTATGGTTGGAATGTGACG
GACTGTAAAATCTGTTTTAAGTATGGCTTATACTATAGCCCTGTTAGTACCCCAGCAGAT
TTTCGGATGCTTGCTCCTATTGTATTGGAACAAGTCTTAAAAAAAGCTGGAACAGAATTG
TTAGAGCCATATCTTAGTTTTAAAATTTATGCGCCACAGGAATATCTTTCACGAGCATAC
AACGATGCTCCTAAATATTGTGCGAACATCGTAGACACTCAATTGAAAAATAATGAGGTC
ATTCTTAGTGGAGAAATCCCTGCTCGGTGTATTCAAAAATATCGTAGTGATTTAACTTTC
TTTACAAATGGACGTAGTGTTTGTTTAACAGAGTTAAAAGGGTACCATGTTACTACCGGT
GAACCTGTTTGCCAGCCCCGTCGTCCAAATAGTCGGATAGATAAAGTACGATATATGTTC
AATAAAATAACTTAG
>39096|56474|Neisseria_gonorrhoeae||Neisseria_gonorrhoeae:1-1935
ATGGAGGAAAATCACATGAAAATTATTAATATTGGAGTTTTAGCTCATGTTGATGCAGGA
AAAACTACCTTAACAGAAAGCTTATTATATAACAGTGGAGCGATTACAGAATTAGGAAGC
GTGGACAAAGGTACAACGAGGACGGATAATACGCTTTTAGAACGTCAGAGAGGAATTACA
ATTCAGACAGGAATAACCTCTTTTCAGTGGGAAAATACGAAGGTGAACATCATAGACACG
CCAGGACATATGGATTTCTTAGCAGAAGTATATCGTTCATTATCAGTTTTAGATGGGGCA
ATTCTACTGATTTCTGCAAAAGATGGCGTACAAGCACAAACTCGTATATTATTTCATGCA
CTTAGGAAAATGGGGATTCCCACAATCTTTTTTATCAATAAGATTGACCAAAATGGAATT
GATTTATCAACGGTTTATCAGGATATTAAAGAGAAACTTTCTGCCGAAATTGTAATCAAA
CAGAAGGTAGAACTGTATCCTAATATGTGTGTGACGAACTTTACCGAATCTGAACAATGG
GATATGGTAATAGAAGGAAATGATTACCTTTTGGAGAAATATACGTCTGGGAAATTATTG
GAAGCATTAGAACTCGAACAAGAGGAAAGCATAAGATTTCATAATTGTTCCCTGTTCCCT
GTTTATCACGGAAGTGCAAAAAACAATATAGGGATTGATAACCTTATAGAAGTGATTACG
AATAAATTTTATTCATCAACACATCGAGGTCAGTCTGAACTTTGCGGAAAAGTTTTCAAA
ATTGAGTATTCGGAAAAAAGACAGCGTCTTGCATATATACGTCTTTATAGTGGCGTACTG
CATTTGCGAGATCCGGTTAGAATATCGGAAAAGGAAAAAATAAAAATTACAGAAATGTAT
ACTTCAATAAATGGTGAATTATGTAAAATCGATAAGGCTTATTCCGGGGAAATTGTTATT
TTGCAGAATGAGTTTTTGAAGTTAAATAGTGTTCTTGGAGATACAAAGCTATTGCCACAG
AGAGAGAGAATTGAAAATCCCCTCCCTCTGCTGCAAACGACTGTTGAACCGAGCAAACCT
CAACAAAGGGAAATGTTACTTGATGCACTTTTAGAAATCTCCGACAGTGACCCGCTTCTG
CGATATTATGTGGATTCTGCGACACATGAAATCATACTTTCTTTCTTAGGGAAAGTACAA
ATGGAAGTGACTTGTGCTCTGCTGCAAGAAAAGTATCATGTGGAGATAGAAATAAAAGAG
CCTACAGTCATTTATATGGAAAGACCGTTAAAAAAAGCAGAGTATACCATTCACATCGAA
GTTCCACCGAATCCTTTCTGGGCTTCCATTGGTCTATCTGTAGCACCGCTTCCATTAGGG
AGCGGAGTACAGTATGAGAGCTCGGTTTCTCTTGGATACTTAAATCAATCGTTTCAAAAT
GCAGTTATGGAGGGGATACGCTATGGCTGTGAACAAGGATTGTATGGTTGGAATGTGACG
GACTGTAAAATCTGTTTTAAGTATGGCTTATACTATAGCCCTGTTAGTACCCCAGCAGAT
TTTCGGATGCTTGCTCCTATTGTATTGGAACAAGTCTTAAAAAAAGCTGGAACAGAATTG
TTAGAGCCATATCTTAGTTTTAAAATTTATGCGCCACAGGAATATCTTTCACGAGCATAC
AACGATGCTCCTAAATATTGTGCGAACATCGTAGACACTCAATTGAAAAATAATGAGGTC
ATTCTTAGTGGAGAAATCCCTGCTCGGTGTATTCAAAAATATCGTAGTGATTTAACTTTC
TTTACAAATGGACGTAGTGTTTGTTTAACAGAGTTAAAAGGGTACCATGTTACTACCGGT
GAACCTGTTTGCCAGCCCCGTCGTCCAAATAGTCGGATAGATAAAGTACGATATATGTTC
AATAAAATAACTTAG
>39100|57568|Neisseria_gonorrhoeae||Neisseria_gonorrhoeae:1-1935
ATGGAGGAAAATCACATGAAAATTATTAATATTGGAGTTTTAGCTCATGTTGATGCAGGA
AAAACTACCTTAACAGAAAGCTTATTATATAACAGTGGAGCGATTACAGAATTAGGAAGC
GTGGACAAAGGTACAACGAGGACGGATAATACGCTTTTAGAACGTCAGAGAGGAATTACA
ATTCAGACAGGAATAACCTCTTTTCAGTGGGAAAATACGAAGGTGAACATCATAGACACG
CCAGGACATATGGATTTCTTAGCAGAAGTATATCGTTCATTATCAGTTTTAGATGGGGCA
ATTCTACTGATTTCTGCAAAAGATGGCGTACAAGCACAAACTCGTATATTATTTCATGCA
CTTAGGAAAATGGGGATTCCCACAATCTTTTTTATCAATAAGATTGACCAAAATGGAATT
GATTTATCAACGGTTTATCAGGATATTAAAGAGAAACTTTCTGCCGAAATTGTAATCAAA
CAGAAGGTAGAACTGTATCCTAATATGTGTGTGACGAACTTTACCGAATCTGAACAATGG
GATATGGTAATAGAAGGAAATGATTACCTTTTGGAGAAATATACGTCTGGGAAATTATTG
GAAGCATTAGAACTCGAACAAGAGGAAAGCATAAGATTTCATAATTGTTCCCTGTTCCCT
GTTTATCACGGAAGTGCAAAAAACAATATAGGGATTGATAACCTTATAGAAGTGATTACG
AATAAATTTTATTCATCAACACATCGAGGTCAGTCTGAACTTTGCGGAAAAGTTTTCAAA
ATTGAGTATTCGGAAAAAAGACAGCGTCTTGCATATATACGTCTTTATAGTGGCGTACTG
CATTTGCGAGATCCGGTTAGAATATCGGAAAAGGAAAAAATAAAAATTACAGAAATGTAT
ACTTCAATAAATGGTGAATTATGTAAAATCGATAAGGCTTATTCCGGGGAAATTGTTATT
TTGCAGAATGAGTTTTTGAAGTTAAATAGTGTTCTTGGAGATACAAAGCTATTGCCACAG
AGAGAGAGAATTGAAAATCCCCTCCCTCTGCTGCAAACGACTGTTGAACCGAGCAAACCT
CAACAAAGGGAAATGTTACTTGATGCACTTTTAGAAATCTCCGACAGTGACCCGCTTCTG
CGATATTATGTGGATTCTGCGACACATGAAATCATACTTTCTTTCTTAGGGAAAGTACAA
ATGGAAGTGACTTGTGCTCTGCTGCAAGAAAAGTATCATGTGGAGATAGAAATAAAAGAG
CCTACAGTCATTTATATGGAAAGACCGTTAAAAAAAGCAGAGTATACCATTCACATCGAA
GTTCCACCGAATCCTTTCTGGGCTTCCATTGGTCTATCTGTAGCACCGCTTCCATTAGGG
AGCGGAGTACAGTATGAGAGCTCGGTTTCTCTTGGATACTTAAATCAATCGTTTCAAAAT
GCAGTTATGGAGGGGATACGCTATGGCTGTGAACAAGGATTGTATGGTTGGAATGTGACG
GACTGTAAAATCTGTTTTAAGTATGGCTTATACTATAGCCCTGTTAGTACCCCAGCAGAT
TTTCGGATGCTTGCTCCTATTGTATTGGAACAAGTCTTAAAAAAAGCTGGAACAGAATTG
TTAGAGCCATATCTTAGTTTTAAAATTTATGCGCCACAGGAATATCTTTCACGAGCATAC
AACGATGCTCCTAAATATTGTGCGAACATCGTAGACACTCAATTGAAAAATAATGAGGTC
ATTCTTAGTGGAGAAATCCCTGCTCGGTGTATTCAAAAATATCGTAGTGATTTAACTTTC
TTTACAAATGGACGTAGTGTTTGTTTAACAGAGTTAAAAGGGTACCATGTTACTACCGGT
GAACCTGTTTGCCAGCCCCGTCGTCCAAATAGTCGGATAGATAAAGTACGATATATGTTC
AATAAAATAACTTAG
>39101|63971|Neisseria_gonorrhoeae||Neisseria_gonorrhoeae:1-1935
ATGGAGGAAAATCACATGAAAATTATTAATATTGGAGTTTTAGCTCATGTTGATGCAGGA
AAAACTACCTTAACAGAAAGCTTATTATATAACAGTGGAGCGATTACAGAATTAGGAAGC
GTGGACAAAGGTACAACGAGGACGGATAATACGCTTTTAGAACGTCAGAGAGGAATTACA
ATTCAGACAGGAATAACCTCTTTTCAGTGGGAAAATACGAAGGTGAACATCATAGACACG
CCAGGACATATGGATTTCTTAGCAGAAGTATATCGTTCATTATCAGTTTTAGATGGGGCA
ATTCTACTGATTTCTGCAAAAGATGGCGTACAAGCACAAACTCGTATATTATTTCATGCA
CTTAGGAAAATGGGGATTCCCACAATCTTTTTTATCAATAAGATTGACCAAAATGGAATT
GATTTATCAACGGTTTATCAGGATATTAAAGAGAAACTTTCTGCCGAAATTGTAATCAAA
CAGAAGGTAGAACTGTATCCTAATATGTGTGTGACGAACTTTACCGAATCTGAACAATGG
GATATGGTAATAGAAGGAAATGATTACCTTTTGGAGAAATATACGTCTGGGAAATTATTG
GAAGCATTAGAACTCGAACAAGAGGAAAGCATAAGATTTCATAATTGTTCCCTGTTCCCT
GTTTATCACGGAAGTGCAAAAAACAATATAGGGATTGATAACCTTATAGAAGTGATTACG
AATAAATTTTATTCATCAACACATCGAGGTCAGTCTGAACTTTGCGGAAAAGTTTTCAAA
ATTGAGTATTCGGAAAAAAGACAGCGTCTTGCATATATACGTCTTTATAGTGGCGTACTG
CATTTGCGAGATCCGGTTAGAATATCGGAAAAGGAAAAAATAAAAATTACAGAAATGTAT
ACTTCAATAAATGGTGAATTATGTAAAATCGATAAGGCTTATTCCGGGGAAATTGTTATT
TTGCAGAATGAGTTTTTGAAGTTAAATAGTGTTCTTGGAGATACAAAGCTATTGCCACAG
AGAGAGAGAATTGAAAATCCCCTCCCTCTGCTGCAAACGACTGTTGAACCGAGCAAACCT
CAACAAAGGGAAATGTTACTTGATGCACTTTTAGAAATCTCCGACAGTGACCCGCTTCTG
CGATATTATGTGGATTCTGCGACACATGAAATCATACTTTCTTTCTTAGGGAAAGTACAA
ATGGAAGTGACTTGTGCTCTGCTGCAAGAAAAGTATCATGTGGAGATAGAAATAAAAGAG
CCTACAGTCATTTATATGGAAAGACCGTTAAAAAAAGCAGAGTATACCATTCACATCGAA
GTTCCACCGAATCCTTTCTGGGCTTCCATTGGTCTATCTGTAGCACCGCTTCCATTAGGG
AGCGGAGTACAGTATGAGAGCTCGGTTTCTCTTGGATACTTAAATCAATCGTTTCAAAAT
GCAGTTATGGAGGGGATACGCTATGGCTGTGAACAAGGATTGTATGGTTGGAATGTGACG
GACTGTAAAATCTGTTTTAAGTATGGCTTATACTATAGCCCTGTTAGTACCCCAGCAGAT
TTTCGGATGCTTGCTCCTATTGTATTGGAACAAGTCTTAAAAAAAGCTGGAACAGAATTG
TTAGAGCCATATCTTAGTTTTAAAATTTATGCGCCACAGGAATATCTTTCACGAGCATAC
AACGATGCTCCTAAATATTGTGCGAACATCGTAGACACTCAATTGAAAAATAATGAGGTC
ATTCTTAGTGGAGAAATCCCTGCTCGGTGTATTCAAAAATATCGTAGTGATTTAACTTTC
TTTACAAATGGACGTAGTGTTTGTTTAACAGAGTTAAAAGGGTACCATGTTACTACCGGT
GAACCTGTTTGCCAGCCCCGTCGTCCAAATAGTCGGATAGATAAAGTACGATATATGTTC
AATAAAATAACTTAG
>39109|43208_-1|Neisseria_gonorrhoeae||Neisseria_gonorrhoeae:1-1935
ATGGAGGAAAATCACATGAAAATTATTAATATTGGAGTTTTAGCTCATGTTGATGCAGGA
AAAACTACCTTAACAGAAAGCTTATTATATAACAGTGGAGCGATTACAGAATTAGGAAGC
GTGGACAAAGGTACAACGAGGACGGATAATACGCTTTTAGAACGTCAGAGAGGAATTACA
ATTCAGACAGGAATAACCTCTTTTCAGTGGGAAAATACGAAGGTGAACATCATAGACACG
CCAGGACATATGGATTTCTTAGCAGAAGTATATCGTTCATTATCAGTTTTAGATGGGGCA
ATTCTACTGATTTCTGCAAAAGATGGCGTACAAGCACAAACTCGTATATTATTTCATGCA
CTTAGGAAAATGGGGATTCCCACAATCTTTTTTATCAATAAGATTGACCAAAATGGAATT
GATTTATCAACGGTTTATCAGGATATTAAAGAGAAACTTTCTGCCGAAATTGTAATCAAA
CAGAAGGTAGAACTGTATCCTAATATGTGTGTGACGAACTTTACCGAATCTGAACAATGG
GATATGGTAATAGAAGGAAATGATTACCTTTTGGAGAAATATACGTCTGGGAAATTATTG
GAAGCATTAGAACTCGAACAAGAGGAAAGCATAAGATTTCATAATTGTTCCCTGTTCCCT
GTTTATCACGGAAGTGCAAAAAACAATATAGGGATTGATAACCTTATAGAAGTGATTACG
AATAAATTTTATTCATCAACACATCGAGGTCAGTCTGAACTTTGCGGAAAAGTTTTCAAA
ATTGAGTATTCGGAAAAAAGACAGCGTCTTGCATATATACGTCTTTATAGTGGCGTACTG
CATTTGCGAGATCCGGTTAGAATATCGGAAAAGGAAAAAATAAAAATTACAGAAATGTAT
ACTTCAATAAATGGTGAATTATGTAAAATCGATAAGGCTTATTCCGGGGAAATTGTTATT
TTGCAGAATGAGTTTTTGAAGTTAAATAGTGTTCTTGGAGATACAAAGCTATTGCCACAG
AGAGAGAGAATTGAAAATCCCCTCCCTCTGCTGCAAACGACTGTTGAACCGAGCAAACCT
CAACAAAGGGAAATGTTACTTGATGCACTTTTAGAAATCTCCGACAGTGACCCGCTTCTG
CGATATTATGTGGATTCTGCGACACATGAAATCATACTTTCTTTCTTAGGGAAAGTACAA
ATGGAAGTGACTTGTGCTCTGCTGCAAGAAAAGTATCATGTGGAGATAGAAATAAAAGAG
CCTACAGTCATTTATATGGAAAGACCGTTAAAAAAAGCAGAGTATACCATTCACATCGAA
GTTCCACCGAATCCTTTCTGGGCTTCCATTGGTCTATCTGTAGCACCGCTTCCATTAGGG
AGCGGAGTACAGTATGAGAGCTCGGTTTCTCTTGGATACTTAAATCAATCGTTTCAAAAT
GCAGTTATGGAGGGGATACGCTATGGCTGTGAACAAGGATTGTATGGTTGGAATGTGACG
GACTGTAAAATCTGTTTTAAGTATGGCTTATACTATAGCCCTGTTAGTACCCCAGCAGAT
TTTCGGATGCTTGCTCCTATTGTATTGGAACAAGTCTTAAAAAAAGCTGGAACAGAATTG
TTAGAGCCATATCTTAGTTTTAAAATTTATGCGCCACAGGAATATCTTTCACGAGCATAC
AACGATGCTCCTAAATATTGTGCGAACATCGTAGACACTCAATTGAAAAATAATGAGGTC
ATTCTTAGTGGAGAAATCCCTGCTCGGTGTATTCAAAAATATCGTAGTGATTTAACTTTC
TTTACAAATGGACGTAGTGTTTGTTTAACAGAGTTAAAAGGGTACCATGTTACTACCGGT
GAACCTGTTTGCCAGCCCCGTCGTCCAAATAGTCGGATAGATAAAGTACGATATATGTTC
AATAAAATAACTTAG
>39112|44271|Neisseria_gonorrhoeae||Neisseria_gonorrhoeae:1-1935
ATGGAGGAAAATCACATGAAAATTATTAATATTGGAGTTTTAGCTCATGTTGATGCAGGA
AAAACTACCTTAACAGAAAGCTTATTATATAACAGTGGAGCGATTACAGAATTAGGAAGC
GTGGACAAAGGTACAACGAGGACGGATAATACGCTTTTAGAACGTCAGAGAGGAATTACA
ATTCAGACAGGAATAACCTCTTTTCAGTGGGAAAATACGAAGGTGAACATCATAGACACG
CCAGGACATATGGATTTCTTAGCAGAAGTATATCGTTCATTATCAGTTTTAGATGGGGCA
ATTCTACTGATTTCTGCAAAAGATGGCGTACAAGCACAAACTCGTATATTATTTCATGCA
CTTAGGAAAATGGGGATTCCCACAATCTTTTTTATCAATAAGATTGACCAAAATGGAATT
GATTTATCAACGGTTTATCAGGATATTAAAGAGAAACTTTCTGCCGAAATTGTAATCAAA
CAGAAGGTAGAACTGTATCCTAATATGTGTGTGACGAACTTTACCGAATCTGAACAATGG
GATATGGTAATAGAAGGAAATGATTACCTTTTGGAGAAATATACGTCTGGGAAATTATTG
GAAGCATTAGAACTCGAACAAGAGGAAAGCATAAGATTTCATAATTGTTCCCTGTTCCCT
GTTTATCACGGAAGTGCAAAAAACAATATAGGGATTGATAACCTTATAGAAGTGATTACG
AATAAATTTTATTCATCAACACATCGAGGTCAGTCTGAACTTTGCGGAAAAGTTTTCAAA
ATTGAGTATTCGGAAAAAAGACAGCGTCTTGCATATATACGTCTTTATAGTGGCGTACTG
CATTTGCGAGATCCGGTTAGAATATCGGAAAAGGAAAAAATAAAAATTACAGAAATGTAT
ACTTCAATAAATGGTGAATTATGTAAAATCGATAAGGCTTATTCCGGGGAAATTGTTATT
TTGCAGAATGAGTTTTTGAAGTTAAATAGTGTTCTTGGAGATACAAAGCTATTGCCACAG
AGAGAGAGAATTGAAAATCCCCTCCCTCTGCTGCAAACGACTGTTGAACCGAGCAAACCT
CAACAAAGGGAAATGTTACTTGATGCACTTTTAGAAATCTCCGACAGTGACCCGCTTCTG
CGATATTATGTGGATTCTGCGACACATGAAATCATACTTTCTTTCTTAGGGAAAGTACAA
ATGGAAGTGACTTGTGCTCTGCTGCAAGAAAAGTATCATGTGGAGATAGAAATAAAAGAG
CCTACAGTCATTTATATGGAAAGACCGTTAAAAAAAGCAGAGTATACCATTCACATCGAA
GTTCCACCGAATCCTTTCTGGGCTTCCATTGGTCTATCTGTAGCACCGCTTCCATTAGGG
AGCGGAGTACAGTATGAGAGCTCGGTTTCTCTTGGATACTTAAATCAATCGTTTCAAAAT
GCAGTTATGGAGGGGATACGCTATGGCTGTGAACAAGGATTGTATGGTTGGAATGTGACG
GACTGTAAAATCTGTTTTAAGTATGGCTTATACTATAGCCCTGTTAGTACCCCAGCAGAT
TTTCGGATGCTTGCTCCTATTGTATTGGAACAAGTCTTAAAAAAAGCTGGAACAGAATTG
TTAGAGCCATATCTTAGTTTTAAAATTTATGCGCCACAGGAATATCTTTCACGAGCATAC
AACGATGCTCCTAAATATTGTGCGAACATCGTAGACACTCAATTGAAAAATAATGAGGTC
ATTCTTAGTGGAGAAATCCCTGCTCGGTGTATTCAAAAATATCGTAGTGATTTAACTTTC
TTTACAAATGGACGTAGTGTTTGTTTAACAGAGTTAAAAGGGTACCATGTTACTACCGGT
GAACCTGTTTGCCAGCCCCGTCGTCCAAATAGTCGGATAGATAAAGTACGATATATGTTC
AATAAAATAACTTAG
>39114|44254|Neisseria_gonorrhoeae||Neisseria_gonorrhoeae:1-1935
ATGGAGGAAAATCACATGAAAATTATTAATATTGGAGTTTTAGCTCATGTTGATGCAGGA
AAAACTACCTTAACAGAAAGCTTATTATATAACAGTGGAGCGATTACAGAATTAGGAAGC
GTGGACAAAGGTACAACGAGGACGGATAATACGCTTTTAGAACGTCAGAGAGGAATTACA
ATTCAGACAGGAATAACCTCTTTTCAGTGGGAAAATACGAAGGTGAACATCATAGACACG
CCAGGACATATGGATTTCTTAGCAGAAGTATATCGTTCATTATCAGTTTTAGATGGGGCA
ATTCTACTGATTTCTGCAAAAGATGGCGTACAAGCACAAACTCGTATATTATTTCATGCA
CTTAGGAAAATGGGGATTCCCACAATCTTTTTTATCAATAAGATTGACCAAAATGGAATT
GATTTATCAACGGTTTATCAGGATATTAAAGAGAAACTTTCTGCCGAAATTGTAATCAAA
CAGAAGGTAGAACTGTATCCTAATATGTGTGTGACGAACTTTACCGAATCTGAACAATGG
GATATGGTAATAGAAGGAAATGATTACCTTTTGGAGAAATATACGTCTGGGAAATTATTG
GAAGCATTAGAACTCGAACAAGAGGAAAGCATAAGATTTCATAATTGTTCCCTGTTCCCT
GTTTATCACGGAAGTGCAAAAAACAATATAGGGATTGATAACCTTATAGAAGTGATTACG
AATAAATTTTATTCATCAACACATCGAGGTCAGTCTGAACTTTGCGGAAAAGTTTTCAAA
ATTGAGTATTCGGAAAAAAGACAGCGTCTTGCATATATACGTCTTTATAGTGGCGTACTG
CATTTGCGAGATCCGGTTAGAATATCGGAAAAGGAAAAAATAAAAATTACAGAAATGTAT
ACTTCAATAAATGGTGAATTATGTAAAATCGATAAGGCTTATTCCGGGGAAATTGTTATT
TTGCAGAATGAGTTTTTGAAGTTAAATAGTGTTCTTGGAGATACAAAGCTATTGCCACAG
AGAGAGAGAATTGAAAATCCCCTCCCTCTGCTGCAAACGACTGTTGAACCGAGCAAACCT
CAACAAAGGGAAATGTTACTTGATGCACTTTTAGAAATCTCCGACAGTGACCCGCTTCTG
CGATATTATGTGGATTCTGCGACACATGAAATCATACTTTCTTTCTTAGGGAAAGTACAA
ATGGAAGTGACTTGTGCTCTGCTGCAAGAAAAGTATCATGTGGAGATAGAAATAAAAGAG
CCTACAGTCATTTATATGGAAAGACCGTTAAAAAAAGCAGAGTATACCATTCACATCGAA
GTTCCACCGAATCCTTTCTGGGCTTCCATTGGTCTATCTGTAGCACCGCTTCCATTAGGG
AGCGGAGTACAGTATGAGAGCTCGGTTTCTCTTGGATACTTAAATCAATCGTTTCAAAAT
GCAGTTATGGAGGGGATACGCTATGGCTGTGAACAAGGATTGTATGGTTGGAATGTGACG
GACTGTAAAATCTGTTTTAAGTATGGCTTATACTATAGCCCTGTTAGTACCCCAGCAGAT
TTTCGGATGCTTGCTCCTATTGTATTGGAACAAGTCTTAAAAAAAGCTGGAACAGAATTG
TTAGAGCCATATCTTAGTTTTAAAATTTATGCGCCACAGGAATATCTTTCACGAGCATAC
AACGATGCTCCTAAATATTGTGCGAACATCGTAGACACTCAATTGAAAAATAATGAGGTC
ATTCTTAGTGGAGAAATCCCTGCTCGGTGTATTCAAAAATATCGTAGTGATTTAACTTTC
TTTACAAATGGACGTAGTGTTTGTTTAACAGAGTTAAAAGGGTACCATGTTACTACCGGT
GAACCTGTTTGCCAGCCCCGTCGTCCAAATAGTCGGATAGATAAAGTACGATATATGTTC
AATAAAATAACTTAG
>39115|43306|Neisseria_gonorrhoeae||Neisseria_gonorrhoeae:1-1935
ATGGAGGAAAATCACATGAAAATTATTAATATTGGAGTTTTAGCTCATGTTGATGCAGGA
AAAACTACCTTAACAGAAAGCTTATTATATAACAGTGGAGCGATTACAGAATTAGGAAGC
GTGGACAAAGGTACAACGAGGACGGATAATACGCTTTTAGAACGTCAGAGAGGAATTACA
ATTCAGACAGGAATAACCTCTTTTCAGTGGGAAAATACGAAGGTGAACATCATAGACACG
CCAGGACATATGGATTTCTTAGCAGAAGTATATCGTTCATTATCAGTTTTAGATGGGGCA
ATTCTACTGATTTCTGCAAAAGATGGCGTACAAGCACAAACTCGTATATTATTTCATGCA
CTTAGGAAAATGGGGATTCCCACAATCTTTTTTATCAATAAGATTGACCAAAATGGAATT
GATTTATCAACGGTTTATCAGGATATTAAAGAGAAACTTTCTGCCGAAATTGTAATCAAA
CAGAAGGTAGAACTGTATCCTAATATGTGTGTGACGAACTTTACCGAATCTGAACAATGG
GATATGGTAATAGAAGGAAATGATTACCTTTTGGAGAAATATACGTCTGGGAAATTATTG
GAAGCATTAGAACTCGAACAAGAGGAAAGCATAAGATTTCATAATTGTTCCCTGTTCCCT
GTTTATCACGGAAGTGCAAAAAACAATATAGGGATTGATAACCTTATAGAAGTGATTACG
AATAAATTTTATTCATCAACACATCGAGGTCAGTCTGAACTTTGCGGAAAAGTTTTCAAA
ATTGAGTATTCGGAAAAAAGACAGCGTCTTGCATATATACGTCTTTATAGTGGCGTACTG
CATTTGCGAGATCCGGTTAGAATATCGGAAAAGGAAAAAATAAAAATTACAGAAATGTAT
ACTTCAATAAATGGTGAATTATGTAAAATCGATAAGGCTTATTCCGGGGAAATTGTTATT
TTGCAGAATGAGTTTTTGAAGTTAAATAGTGTTCTTGGAGATACAAAGCTATTGCCACAG
AGAGAGAGAATTGAAAATCCCCTCCCTCTGCTGCAAACGACTGTTGAACCGAGCAAACCT
CAACAAAGGGAAATGTTACTTGATGCACTTTTAGAAATCTCCGACAGTGACCCGCTTCTG
CGATATTATGTGGATTCTGCGACACATGAAATCATACTTTCTTTCTTAGGGAAAGTACAA
ATGGAAGTGACTTGTGCTCTGCTGCAAGAAAAGTATCATGTGGAGATAGAAATAAAAGAG
CCTACAGTCATTTATATGGAAAGACCGTTAAAAAAAGCAGAGTATACCATTCACATCGAA
GTTCCACCGAATCCTTTCTGGGCTTCCATTGGTCTATCTGTAGCACCGCTTCCATTAGGG
AGCGGAGTACAGTATGAGAGCTCGGTTTCTCTTGGATACTTAAATCAATCGTTTCAAAAT
GCAGTTATGGAGGGGATACGCTATGGCTGTGAACAAGGATTGTATGGTTGGAATGTGACG
GACTGTAAAATCTGTTTTAAGTATGGCTTATACTATAGCCCTGTTAGTACCCCAGCAGAT
TTTCGGATGCTTGCTCCTATTGTATTGGAACAAGTCTTAAAAAAAGCTGGAACAGAATTG
TTAGAGCCATATCTTAGTTTTAAAATTTATGCGCCACAGGAATATCTTTCACGAGCATAC
AACGATGCTCCTAAATATTGTGCGAACATCGTAGACACTCAATTGAAAAATAATGAGGTC
ATTCTTAGTGGAGAAATCCCTGCTCGGTGTATTCAAAAATATCGTAGTGATTTAACTTTC
TTTACAAATGGACGTAGTGTTTGTTTAACAGAGTTAAAAGGGTACCATGTTACTACCGGT
GAACCTGTTTGCCAGCCCCGTCGTCCAAATAGTCGGATAGATAAAGTACGATATATGTTC
AATAAAATAACTTAG
>39122|48763|Neisseria_gonorrhoeae||Neisseria_gonorrhoeae:1-1935
ATGGAGGAAAATCACATGAAAATTATTAATATTGGAGTTTTAGCTCATGTTGATGCAGGA
AAAACTACCTTAACAGAAAGCTTATTATATAACAGTGGAGCGATTACAGAATTAGGAAGC
GTGGACAAAGGTACAACGAGGACGGATAATACGCTTTTAGAACGTCAGAGAGGAATTACA
ATTCAGACAGGAATAACCTCTTTTCAGTGGGAAAATACGAAGGTGAACATCATAGACACG
CCAGGACATATGGATTTCTTAGCAGAAGTATATCGTTCATTATCAGTTTTAGATGGGGCA
ATTCTACTGATTTCTGCAAAAGATGGCGTACAAGCACAAACTCGTATATTATTTCATGCA
CTTAGGAAAATGGGGATTCCCACAATCTTTTTTATCAATAAGATTGACCAAAATGGAATT
GATTTATCAACGGTTTATCAGGATATTAAAGAGAAACTTTCTGCCGAAATTGTAATCAAA
CAGAAGGTAGAACTGTATCCTAATATGTGTGTGACGAACTTTACCGAATCTGAACAATGG
GATATGGTAATAGAAGGAAATGATTACCTTTTGGAGAAATATACGTCTGGGAAATTATTG
GAAGCATTAGAACTCGAACAAGAGGAAAGCATAAGATTTCATAATTGTTCCCTGTTCCCT
GTTTATCACGGAAGTGCAAAAAACAATATAGGGATTGATAACCTTATAGAAGTGATTACG
AATAAATTTTATTCATCAACACATCGAGGTCAGTCTGAACTTTGCGGAAAAGTTTTCAAA
ATTGAGTATTCGGAAAAAAGACAGCGTCTTGCATATATACGTCTTTATAGTGGCGTACTG
CATTTGCGAGATCCGGTTAGAATATCGGAAAAGGAAAAAATAAAAATTACAGAAATGTAT
ACTTCAATAAATGGTGAATTATGTAAAATCGATAAGGCTTATTCCGGGGAAATTGTTATT
TTGCAGAATGAGTTTTTGAAGTTAAATAGTGTTCTTGGAGATACAAAGCTATTGCCACAG
AGAGAGAGAATTGAAAATCCCCTCCCTCTGCTGCAAACGACTGTTGAACCGAGCAAACCT
CAACAAAGGGAAATGTTACTTGATGCACTTTTAGAAATCTCCGACAGTGACCCGCTTCTG
CGATATTATGTGGATTCTGCGACACATGAAATCATACTTTCTTTCTTAGGGAAAGTACAA
ATGGAAGTGACTTGTGCTCTGCTGCAAGAAAAGTATCATGTGGAGATAGAAATAAAAGAG
CCTACAGTCATTTATATGGAAAGACCGTTAAAAAAAGCAGAGTATACCATTCACATCGAA
GTTCCACCGAATCCTTTCTGGGCTTCCATTGGTCTATCTGTAGCACCGCTTCCATTAGGG
AGCGGAGTACAGTATGAGAGCTCGGTTTCTCTTGGATACTTAAATCAATCGTTTCAAAAT
GCAGTTATGGAGGGGATACGCTATGGCTGTGAACAAGGATTGTATGGTTGGAATGTGACG
GACTGTAAAATCTGTTTTAAGTATGGCTTATACTATAGCCCTGTTAGTACCCCAGCAGAT
TTTCGGATGCTTGCTCCTATTGTATTGGAACAAGTCTTAAAAAAAGCTGGAACAGAATTG
TTAGAGCCATATCTTAGTTTTAAAATTTATGCGCCACAGGAATATCTTTCACGAGCATAC
AACGATGCTCCTAAATATTGTGCGAACATCGTAGACACTCAATTGAAAAATAATGAGGTC
ATTCTTAGTGGAGAAATCCCTGCTCGGTGTATTCAAAAATATCGTAGTGATTTAACTTTC
TTTACAAATGGACGTAGTGTTTGTTTAACAGAGTTAAAAGGGTACCATGTTACTACCGGT
GAACCTGTTTGCCAGCCCCGTCGTCCAAATAGTCGGATAGATAAAGTACGATATATGTTC
AATAAAATAACTTAG
>42377|1459000321|Neisseria_gonorrhoeae||Neisseria_gonorrhoeae:1-1935
ATGGAGGAAAATCACATGAAAATTATTAATATTGGAGTTTTAGCTCATGTTGATGCAGGA
AAAACTACCTTAACAGAAAGCTTATTATATAACAGTGGAGCGATTACAGAATTAGGAAGC
GTGGACAAAGGTACAACGAGGACGGATAATACGCTTTTAGAACGTCAGAGAGGAATTACA
ATTCAGACAGGAATAACCTCTTTTCAGTGGGAAAATACGAAGGTGAACATCATAGACACG
CCAGGACATATGGATTTCTTAGCAGAAGTATATCGTTCATTATCAGTTTTAGATGGGGCA
ATTCTACTGATTTCTGCAAAAGATGGCGTACAAGCACAAACTCGTATATTATTTCATGCA
CTTAGGAAAATGGGGATTCCCACAATCTTTTTTATCAATAAGATTGACCAAAATGGAATT
GATTTATCAACGGTTTATCAGGATATTAAAGAGAAACTTTCTGCCGAAATTGTAATCAAA
CAGAAGGTAGAACTGTATCCTAATATGTGTGTGACGAACTTTACCGAATCTGAACAATGG
GATATGGTAATAGAAGGAAATGATTACCTTTTGGAGAAATATACGTCTGGGAAATTATTG
GAAGCATTAGAACTCGAACAAGAGGAAAGCATAAGATTTCATAATTGTTCCCTGTTCCCT
GTTTATCACGGAAGTGCAAAAAACAATATAGGGATTGATAACCTTATAGAAGTGATTACG
AATAAATTTTATTCATCAACACATCGAGGTCAGTCTGAACTTTGCGGAAAAGTTTTCAAA
ATTGAGTATTCGGAAAAAAGACAGCGTCTTGCATATATACGTCTTTATAGTGGCGTACTG
CATTTGCGAGATCCGGTTAGAATATCGGAAAAGGAAAAAATAAAAATTACAGAAATGTAT
ACTTCAATAAATGGTGAATTATGTAAAATCGATAAGGCTTATTCCGGGGAAATTGTTATT
TTGCAGAATGAGTTTTTGAAGTTAAATAGTGTTCTTGGAGATACAAAGCTATTGCCACAG
AGAGAGAGAATTGAAAATCCCCTCCCTCTGCTGCAAACGACTGTTGAACCGAGCAAACCT
CAACAAAGGGAAATGTTACTTGATGCACTTTTAGAAATCTCCGACAGTGACCCGCTTCTG
CGATATTATGTGGATTCTGCGACACATGAAATCATACTTTCTTTCTTAGGGAAAGTACAA
ATGGAAGTGACTTGTGCTCTGCTGCAAGAAAAGTATCATGTGGAGATAGAAATAAAAGAG
CCTACAGTCATTTATATGGAAAGACCGTTAAAAAAAGCAGAGTATACCATTCACATCGAA
GTTCCACCGAATCCTTTCTGGGCTTCCATTGGTCTATCTGTAGCACCGCTTCCATTAGGG
AGCGGAGTACAGTATGAGAGCTCGGTTTCTCTTGGATACTTAAATCAATCGTTTCAAAAT
GCAGTTATGGAGGGGATACGCTATGGCTGTGAACAAGGATTGTATGGTTGGAATGTGACG
GACTGTAAAATCTGTTTTAAGTATGGCTTATACTATAGCCCTGTTAGTACCCCAGCAGAT
TTTCGGATGCTTGCTCCTATTGTATTGGAACAAGTCTTAAAAAAAGCTGGAACAGAATTG
TTAGAGCCATATCTTAGTTTTAAAATTTATGCGCCACAGGAATATCTTTCACGAGCATAC
AACGATGCTCCTAAATATTGTGCGAACATCGTAGACACTCAATTGAAAAATAATGAGGTC
ATTCTTAGTGGAGAAATCCCTGCTCGGTGTATTCAAAAATATCGTAGTGATTTAACTTTC
TTTACAAATGGACGTAGTGTTTGTTTAACAGAGTTAAAAGGGTACCATGTTACTACCGGT
GAACCTGTTTGCCAGCCCCGTCGTCCAAATAGTCGGATAGATAAAGTACGATATATGTTC
AATAAAATAACTTAG
>42804|H140440316|Neisseria_gonorrhoeae||Neisseria_gonorrhoeae:1-1935
ATGGAGGAAAATCACATGAAAATTATTAATATTGGAGTTTTAGCTCATGTTGATGCAGGA
AAAACTACCTTAACAGAAAGCTTATTATATAACAGTGGAGCGATTACAGAATTAGGAAGC
GTGGACAAAGGTACAACGAGGACGGATAATACGCTTTTAGAACGTCAGAGAGGAATTACA
ATTCAGACAGGAATAACCTCTTTTCAGTGGGAAAATACGAAGGTGAACATCATAGACACG
CCAGGACATATGGATTTCTTAGCAGAAGTATATCGTTCATTATCAGTTTTAGATGGGGCA
ATTCTACTGATTTCTGCAAAAGATGGCGTACAAGCACAAACTCGTATATTATTTCATGCA
CTTAGGAAAATGGGGATTCCCACAATCTTTTTTATCAATAAGATTGACCAAAATGGAATT
GATTTATCAACGGTTTATCAGGATATTAAAGAGAAACTTTCTGCCGAAATTGTAATCAAA
CAGAAGGTAGAACTGTATCCTAATATGTGTGTGACGAACTTTACCGAATCTGAACAATGG
GATATGGTAATAGAAGGAAATGATTACCTTTTGGAGAAATATACGTCTGGGAAATTATTG
GAAGCATTAGAACTCGAACAAGAGGAAAGCATAAGATTTCATAATTGTTCCCTGTTCCCT
GTTTATCACGGAAGTGCAAAAAACAATATAGGGATTGATAACCTTATAGAAGTGATTACG
AATAAATTTTATTCATCAACACATCGAGGTCAGTCTGAACTTTGCGGAAAAGTTTTCAAA
ATTGAGTATTCGGAAAAAAGACAGCGTCTTGCATATATACGTCTTTATAGTGGCGTACTG
CATTTGCGAGATCCGGTTAGAATATCGGAAAAGGAAAAAATAAAAATTACAGAAATGTAT
ACTTCAATAAATGGTGAATTATGTAAAATCGATAAGGCTTATTCCGGGGAAATTGTTATT
TTGCAGAATGAGTTTTTGAAGTTAAATAGTGTTCTTGGAGATACAAAGCTATTGCCACAG
AGAGAGAGAATTGAAAATCCCCTCCCTCTGCTGCAAACGACTGTTGAACCGAGCAAACCT
CAACAAAGGGAAATGTTACTTGATGCACTTTTAGAAATCTCCGACAGTGACCCGCTTCTG
CGATATTATGTGGATTCTGCGACACATGAAATCATACTTTCTTTCTTAGGGAAAGTACAA
ATGGAAGTGACTTGTGCTCTGCTGCAAGAAAAGTATCATGTGGAGATAGAAATAAAAGAG
CCTACAGTCATTTATATGGAAAGACCGTTAAAAAAAGCAGAGTATACCATTCACATCGAA
GTTCCACCGAATCCTTTCTGGGCTTCCATTGGTCTATCTGTAGCACCGCTTCCATTAGGG
AGCGGAGTACAGTATGAGAGCTCGGTTTCTCTTGGATACTTAAATCAATCGTTTCAAAAT
GCAGTTATGGAGGGGATACGCTATGGCTGTGAACAAGGATTGTATGGTTGGAATGTGACG
GACTGTAAAATCTGTTTTAAGTATGGCTTATACTATAGCCCTGTTAGTACCCCAGCAGAT
TTTCGGATGCTTGCTCCTATTGTATTGGAACAAGTCTTAAAAAAAGCTGGAACAGAATTG
TTAGAGCCATATCTTAGTTTTAAAATTTATGCGCCACAGGAATATCTTTCACGAGCATAC
AACGATGCTCCTAAATATTGTGCGAACATCGTAGACACTCAATTGAAAAATAATGAGGTC
ATTCTTAGTGGAGAAATCCCTGCTCGGTGTATTCAAAAATATCGTAGTGATTTAACTTTC
TTTACAAATGGACGTAGTGTTTGTTTAACAGAGTTAAAAGGGTACCATGTTACTACCGGT
GAACCTGTTTGCCAGCCCCGTCGTCCAAATAGTCGGATAGATAAAGTACGATATATGTTC
AATAAAATAACTTAG
>45022|EXNG226|Neisseria_gonorrhoeae||Neisseria_gonorrhoeae:1-1935
ATGGAGGAAAATCACATGAAAATTATTAATATTGGAGTTTTAGCTCATGTTGATGCAGGA
AAAACTACCTTAACAGAAAGCTTATTATATAACAGTGGAGCGATTACAGAATTAGGAAGC
GTGGACAAAGGTACAACGAGGACGGATAATACGCTTTTAGAACGTCAGAGAGGAATTACA
ATTCAGACAGGAATAACCTCTTTTCAGTGGGAAAATACGAAGGTGAACATCATAGACACG
CCAGGACATATGGATTTCTTAGCAGAAGTATATCGTTCATTATCAGTTTTAGATGGGGCA
ATTCTACTGATTTCTGCAAAAGATGGCGTACAAGCACAAACTCGTATATTATTTCATGCA
CTTAGGAAAATGGGGATTCCCACAATCTTTTTTATCAATAAGATTGACCAAAATGGAATT
GATTTATCAACGGTTTATCAGGATATTAAAGAGAAACTTTCTGCCGAAATTGTAATCAAA
CAGAAGGTAGAACTGTATCCTAATATGTGTGTGACGAACTTTACCGAATCTGAACAATGG
GATATGGTAATAGAAGGAAATGATTACCTTTTGGAGAAATATACGTCTGGGAAATTATTG
GAAGCATTAGAACTCGAACAAGAGGAAAGCATAAGATTTCATAATTGTTCCCTGTTCCCT
GTTTATCACGGAAGTGCAAAAAACAATATAGGGATTGATAACCTTATAGAAGTGATTACG
AATAAATTTTATTCATCAACACATCGAGGTCAGTCTGAACTTTGCGGAAAAGTTTTCAAA
ATTGAGTATTCGGAAAAAAGACAGCGTCTTGCATATATACGTCTTTATAGTGGCGTACTG
CATTTGCGAGATCCGGTTAGAATATCGGAAAAGGAAAAAATAAAAATTACAGAAATGTAT
ACTTCAATAAATGGTGAATTATGTAAAATCGATAAGGCTTATTCCGGGGAAATTGTTATT
TTGCAGAATGAGTTTTTGAAGTTAAATAGTGTTCTTGGAGATACAAAGCTATTGCCACAG
AGAGAGAGAATTGAAAATCCCCTCCCTCTGCTGCAAACGACTGTTGAACCGAGCAAACCT
CAACAAAGGGAAATGTTACTTGATGCACTTTTAGAAATCTCCGACAGTGACCCGCTTCTG
CGATATTATGTGGATTCTGCGACACATGAAATCATACTTTCTTTCTTAGGGAAAGTACAA
ATGGAAGTGACTTGTGCTCTGCTGCAAGAAAAGTATCATGTGGAGATAGAAATAAAAGAG
CCTACAGTCATTTATATGGAAAGACCGTTAAAAAAAGCAGAGTATACCATTCACATCGAA
GTTCCACCGAATCCTTTCTGGGCTTCCATTGGTCTATCTGTAGCACCGCTTCCATTAGGG
AGCGGAGTACAGTATGAGAGCTCGGTTTCTCTTGGATACTTAAATCAATCGTTTCAAAAT
GCAGTTATGGAGGGGATACGCTATGGCTGTGAACAAGGATTGTATGGTTGGAATGTGACG
GACTGTAAAATCTGTTTTAAGTATGGCTTATACTATAGCCCTGTTAGTACCCCAGCAGAT
TTTCGGATGCTTGCTCCTATTGTATTGGAACAAGTCTTAAAAAAAGCTGGAACAGAATTG
TTAGAGCCATATCTTAGTTTTAAAATTTATGCGCCACAGGAATATCTTTCACGAGCATAC
AACGATGCTCCTAAATATTGTGCGAACATCGTAGACACTCAATTGAAAAATAATGAGGTC
ATTCTTAGTGGAGAAATCCCTGCTCGGTGTATTCAAAAATATCGTAGTGATTTAACTTTC
TTTACAAATGGACGTAGTGTTTGTTTAACAGAGTTAAAAGGGTACCATGTTACTACCGGT
GAACCTGTTTGCCAGCCCCGTCGTCCAAATAGTCGGATAGATAAAGTACGATATATGTTC
AATAAAATAACTTAG
>45034|EXNG321|Neisseria_gonorrhoeae||Neisseria_gonorrhoeae:1-1935
ATGGAGGAAAATCACATGAAAATTATTAATATTGGAGTTTTAGCTCATGTTGATGCAGGA
AAAACTACCTTAACAGAAAGCTTATTATATAACAGTGGAGCGATTACAGAATTAGGAAGC
GTGGACAAAGGTACAACGAGGACGGATAATACGCTTTTAGAACGTCAGAGAGGAATTACA
ATTCAGACAGGAATAACCTCTTTTCAGTGGGAAAATACGAAGGTGAACATCATAGACACG
CCAGGACATATGGATTTCTTAGCAGAAGTATATCGTTCATTATCAGTTTTAGATGGGGCA
ATTCTACTGATTTCTGCAAAAGATGGCGTACAAGCACAAACTCGTATATTATTTCATGCA
CTTAGGAAAATGGGGATTCCCACAATCTTTTTTATCAATAAGATTGACCAAAATGGAATT
GATTTATCAACGGTTTATCAGGATATTAAAGAGAAACTTTCTGCCGAAATTGTAATCAAA
CAGAAGGTAGAACTGTATCCTAATATGTGTGTGACGAACTTTACCGAATCTGAACAATGG
GATATGGTAATAGAAGGAAATGATTACCTTTTGGAGAAATATACGTCTGGGAAATTATTG
GAAGCATTAGAACTCGAACAAGAGGAAAGCATAAGATTTCATAATTGTTCCCTGTTCCCT
GTTTATCACGGAAGTGCAAAAAACAATATAGGGATTGATAACCTTATAGAAGTGATTACG
AATAAATTTTATTCATCAACACATCGAGGTCAGTCTGAACTTTGCGGAAAAGTTTTCAAA
ATTGAGTATTCGGAAAAAAGACAGCGTCTTGCATATATACGTCTTTATAGTGGCGTACTG
CATTTGCGAGATCCGGTTAGAATATCGGAAAAGGAAAAAATAAAAATTACAGAAATGTAT
ACTTCAATAAATGGTGAATTATGTAAAATCGATAAGGCTTATTCCGGGGAAATTGTTATT
TTGCAGAATGAGTTTTTGAAGTTAAATAGTGTTCTTGGAGATACAAAGCTATTGCCACAG
AGAGAGAGAATTGAAAATCCCCTCCCTCTGCTGCAAACGACTGTTGAACCGAGCAAACCT
CAACAAAGGGAAATGTTACTTGATGCACTTTTAGAAATCTCCGACAGTGACCCGCTTCTG
CGATATTATGTGGATTCTGCGACACATGAAATCATACTTTCTTTCTTAGGGAAAGTACAA
ATGGAAGTGACTTGTGCTCTGCTGCAAGAAAAGTATCATGTGGAGATAGAAATAAAAGAG
CCTACAGTCATTTATATGGAAAGACCGTTAAAAAAAGCAGAGTATACCATTCACATCGAA
GTTCCACCGAATCCTTTCTGGGCTTCCATTGGTCTATCTGTAGCACCGCTTCCATTAGGG
AGCGGAGTACAGTATGAGAGCTCGGTTTCTCTTGGATACTTAAATCAATCGTTTCAAAAT
GCAGTTATGGAGGGGATACGCTATGGCTGTGAACAAGGATTGTATGGTTGGAATGTGACG
GACTGTAAAATCTGTTTTAAGTATGGCTTATACTATAGCCCTGTTAGTACCCCAGCAGAT
TTTCGGATGCTTGCTCCTATTGTATTGGAACAAGTCTTAAAAAAAGCTGGAACAGAATTG
TTAGAGCCATATCTTAGTTTTAAAATTTATGCGCCACAGGAATATCTTTCACGAGCATAC
AACGATGCTCCTAAATATTGTGCGAACATCGTAGACACTCAATTGAAAAATAATGAGGTC
ATTCTTAGTGGAGAAATCCCTGCTCGGTGTATTCAAAAATATCGTAGTGATTTAACTTTC
TTTACAAATGGACGTAGTGTTTGTTTAACAGAGTTAAAAGGGTACCATGTTACTACCGGT
GAACCTGTTTGCCAGCCCCGTCGTCCAAATAGTCGGATAGATAAAGTACGATATATGTTC
AATAAAATAACTTAG
>45039|EXNG257|Neisseria_gonorrhoeae||Neisseria_gonorrhoeae:1-1935
ATGGAGGAAAATCACATGAAAATTATTAATATTGGAGTTTTAGCTCATGTTGATGCAGGA
AAAACTACCTTAACAGAAAGCTTATTATATAACAGTGGAGCGATTACAGAATTAGGAAGC
GTGGACAAAGGTACAACGAGGACGGATAATACGCTTTTAGAACGTCAGAGAGGAATTACA
ATTCAGACAGGAATAACCTCTTTTCAGTGGGAAAATACGAAGGTGAACATCATAGACACG
CCAGGACATATGGATTTCTTAGCAGAAGTATATCGTTCATTATCAGTTTTAGATGGGGCA
ATTCTACTGATTTCTGCAAAAGATGGCGTACAAGCACAAACTCGTATATTATTTCATGCA
CTTAGGAAAATGGGGATTCCCACAATCTTTTTTATCAATAAGATTGACCAAAATGGAATT
GATTTATCAACGGTTTATCAGGATATTAAAGAGAAACTTTCTGCCGAAATTGTAATCAAA
CAGAAGGTAGAACTGTATCCTAATATGTGTGTGACGAACTTTACCGAATCTGAACAATGG
GATATGGTAATAGAAGGAAATGATTACCTTTTGGAGAAATATACGTCTGGGAAATTATTG
GAAGCATTAGAACTCGAACAAGAGGAAAGCATAAGATTTCATAATTGTTCCCTGTTCCCT
GTTTATCACGGAAGTGCAAAAAACAATATAGGGATTGATAACCTTATAGAAGTGATTACG
AATAAATTTTATTCATCAACACATCGAGGTCAGTCTGAACTTTGCGGAAAAGTTTTCAAA
ATTGAGTATTCGGAAAAAAGACAGCGTCTTGCATATATACGTCTTTATAGTGGCGTACTG
CATTTGCGAGATCCGGTTAGAATATCGGAAAAGGAAAAAATAAAAATTACAGAAATGTAT
ACTTCAATAAATGGTGAATTATGTAAAATCGATAAGGCTTATTCCGGGGAAATTGTTATT
TTGCAGAATGAGTTTTTGAAGTTAAATAGTGTTCTTGGAGATACAAAGCTATTGCCACAG
AGAGAGAGAATTGAAAATCCCCTCCCTCTGCTGCAAACGACTGTTGAACCGAGCAAACCT
CAACAAAGGGAAATGTTACTTGATGCACTTTTAGAAATCTCCGACAGTGACCCGCTTCTG
CGATATTATGTGGATTCTGCGACACATGAAATCATACTTTCTTTCTTAGGGAAAGTACAA
ATGGAAGTGACTTGTGCTCTGCTGCAAGAAAAGTATCATGTGGAGATAGAAATAAAAGAG
CCTACAGTCATTTATATGGAAAGACCGTTAAAAAAAGCAGAGTATACCATTCACATCGAA
GTTCCACCGAATCCTTTCTGGGCTTCCATTGGTCTATCTGTAGCACCGCTTCCATTAGGG
AGCGGAGTACAGTATGAGAGCTCGGTTTCTCTTGGATACTTAAATCAATCGTTTCAAAAT
GCAGTTATGGAGGGGATACGCTATGGCTGTGAACAAGGATTGTATGGTTGGAATGTGACG
GACTGTAAAATCTGTTTTAAGTATGGCTTATACTATAGCCCTGTTAGTACCCCAGCAGAT
TTTCGGATGCTTGCTCCTATTGTATTGGAACAAGTCTTAAAAAAAGCTGGAACAGAATTG
TTAGAGCCATATCTTAGTTTTAAAATTTATGCGCCACAGGAATATCTTTCACGAGCATAC
AACGATGCTCCTAAATATTGTGCGAACATCGTAGACACTCAATTGAAAAATAATGAGGTC
ATTCTTAGTGGAGAAATCCCTGCTCGGTGTATTCAAAAATATCGTAGTGATTTAACTTTC
TTTACAAATGGACGTAGTGTTTGTTTAACAGAGTTAAAAGGGTACCATGTTACTACCGGT
GAACCTGTTTGCCAGCCCCGTCGTCCAAATAGTCGGATAGATAAAGTACGATATATGTTC
AATAAAATAACTTAG
>45040|EXNG270|Neisseria_gonorrhoeae||Neisseria_gonorrhoeae:1-1723
ATGGAGGAAAATCACATGAAAATTATTAATATTGGAGTTTTAGCTCATGTTGATGCAGGA
AAAACTACCTTAACAGAAAGCTTATTATATAACAGTGGAGCGATTACAGAATTAGGAAGC
GTGGACAAAGGTACAACGAGGACGGATAATACGCTTTTAGAACGTCAGAGAGGAATTACA
ATTCAGACAGGAATAACCTCTTTTCAGTGGGAAAATACGAAGGTGAACATCATAGACACG
CCAGGACATATGGATTTCTTAGCAGAAGTATATCGTTCATTATCAGTTTTAGATGGGGCA
ATTCTACTGATTTCTGCAAAAGATGGCGTACAAGCACAAACTCGTATATTATTTCATGCA
CTTAGGAAAATGGGGATTCCCACAATCTTTTTTATCAATAAGATTGACCAAAATGGAATT
GATTTATCAACGGTTTATCAGGATATTAAAGAGAAACTTTCTGCCGAAATTGTAATCAAA
CAGAAGGTAGAACTGTATCCTAATATGTGTGTGACGAACTTTACCGAATCTGAACAATGG
GATATGGTAATAGAAGGAAATGATTACCTTTTGGAGAAATATACGTCTGGGAAATTATTG
GAAGCATTAGAACTCGAACAAGAGGAAAGCATAAGATTTCATAATTGTTCCCTGTTCCCT
GTTTATCACGGAAGTGCAAAAAACAATATAGGGATTGATAACCTTATAGAAGTGATTACG
AATAAATTTTATTCATCAACACATCGAGGTCAGTCTGAACTTTGCGGAAAAGTTTTCAAA
ATTGAGTATTCGGAAAAAAGACAGCGTCTTGCATATATACGTCTTTATAGTGGCGTACTG
CATTTGCGAGATCCGGTTAGAATATCGGAAAAGGAAAAAATAAAAATTACAGAAATGTAT
ACTTCAATAAATGGTGAATTATGTAAAATCGATAAGGCTTATTCCGGGGAAATTGTTATT
TTGCAGAATGAGTTTTTGAAGTTAAATAGTGTTCTTGGAGATACAAAGCTATTGCCACAG
AGAGAGA--ATTGAAAATCCCCTCCCTCTGCTGCAAACGACTGTTGAACCGAGCAAACCT
CAACAAAGGGAAATGTTACTTGATGCACTTTTAGAAATCTCCGACAGTGACCCGCTTCTG
CGATATTATGTGGATTCTGCGACACATGAAATCATACTTTCTTTCTTAGGGAAAGTACAA
ATGGAAGTGACTTGTGCTCTGCTGCAAGAAAAGTATCATGTGGAGATAGAAATAAAAGAG
CCTACAGTCATTTATATGGAAAGACCGTTAAAAAAAGCAGAGTATACCATTCACATCGAA
GTTCCACCGAATCCTTTCTGGGCTTCCATTGGTCTATCTGTAGCACCGCTTCCATTAGGG
AGCGGAGTACAGTATGAGAGCTCGGTTTCTCTTGGATACTTAAATCAATCGTTTCAAAAT
GCAGTTATGGAGGGGATACGCTATGGCTGTGAACAAGGATTGTATGGTTGGAATGTGACG
GACTGTAAAATCTGTTTTAAGTATGGCTTATACTATAGCCCTGTTAGTACCCCAGCAGAT
TTTCGGATGCTTGCTCCTATTGTATTGGAACAAGTCTTAAAAAAAGCTGGAACAGAATTG
TTAGAGCCATATCTTAGTTTTAAAATTTATGCGCCACAGGAATATCTTTCACGAGCATAC
AACGATGCTCCTAAATATTGTGCGAACATCGTAGACACTCAATTG---------------
------------------------------------------------------------
------------------------------------------------------------
------------------------------------------------------------
---------------
>45050|EXNG235|Neisseria_gonorrhoeae||Neisseria_gonorrhoeae:1-1935
ATGGAGGAAAATCACATGAAAATTATTAATATTGGAGTTTTAGCTCATGTTGATGCAGGA
AAAACTACCTTAACAGAAAGCTTATTATATAACAGTGGAGCGATTACAGAATTAGGAAGC
GTGGACAAAGGTACAACGAGGACGGATAATACGCTTTTAGAACGTCAGAGAGGAATTACA
ATTCAGACAGGAATAACCTCTTTTCAGTGGGAAAATACGAAGGTGAACATCATAGACACG
CCAGGACATATGGATTTCTTAGCAGAAGTATATCGTTCATTATCAGTTTTAGATGGGGCA
ATTCTACTGATTTCTGCAAAAGATGGCGTACAAGCACAAACTCGTATATTATTTCATGCA
CTTAGGAAAATGGGGATTCCCACAATCTTTTTTATCAATAAGATTGACCAAAATGGAATT
GATTTATCAACGGTTTATCAGGATATTAAAGAGAAACTTTCTGCCGAAATTGTAATCAAA
CAGAAGGTAGAACTGTATCCTAATATGTGTGTGACGAACTTTACCGAATCTGAACAATGG
GATATGGTAATAGAAGGAAATGATTACCTTTTGGAGAAATATACGTCTGGGAAATTATTG
GAAGCATTAGAACTCGAACAAGAGGAAAGCATAAGATTTCATAATTGTTCCCTGTTCCCT
GTTTATCACGGAAGTGCAAAAAACAATATAGGGATTGATAACCTTATAGAAGTGATTACG
AATAAATTTTATTCATCAACACATCGAGGTCAGTCTGAACTTTGCGGAAAAGTTTTCAAA
ATTGAGTATTCGGAAAAAAGACAGCGTCTTGCATATATACGTCTTTATAGTGGCGTACTG
CATTTGCGAGATCCGGTTAGAATATCGGAAAAGGAAAAAATAAAAATTACAGAAATGTAT
ACTTCAATAAATGGTGAATTATGTAAAATCGATAAGGCTTATTCCGGGGAAATTGTTATT
TTGCAGAATGAGTTTTTGAAGTTAAATAGTGTTCTTGGAGATACAAAGCTATTGCCACAG
AGAGAGAGAATTGAAAATCCCCTCCCTCTGCTGCAAACGACTGTTGAACCGAGCAAACCT
CAACAAAGGGAAATGTTACTTGATGCACTTTTAGAAATCTCCGACAGTGACCCGCTTCTG
CGATATTATGTGGATTCTGCGACACATGAAATCATACTTTCTTTCTTAGGGAAAGTACAA
ATGGAAGTGACTTGTGCTCTGCTGCAAGAAAAGTATCATGTGGAGATAGAAATAAAAGAG
CCTACAGTCATTTATATGGAAAGACCGTTAAAAAAAGCAGAGTATACCATTCACATCGAA
GTTCCACCGAATCCTTTCTGGGCTTCCATTGGTCTATCTGTAGCACCGCTTCCATTAGGG
AGCGGAGTACAGTATGAGAGCTCGGTTTCTCTTGGATACTTAAATCAATCGTTTCAAAAT
GCAGTTATGGAGGGGATACGCTATGGCTGTGAACAAGGATTGTATGGTTGGAATGTGACG
GACTGTAAAATCTGTTTTAAGTATGGCTTATACTATAGCCCTGTTAGTACCCCAGCAGAT
TTTCGGATGCTTGCTCCTATTGTATTGGAACAAGTCTTAAAAAAAGCTGGAACAGAATTG
TTAGAGCCATATCTTAGTTTTAAAATTTATGCGCCACAGGAATATCTTTCACGAGCATAC
AACGATGCTCCTAAATATTGTGCGAACATCGTAGACACTCAATTGAAAAATAATGAGGTC
ATTCTTAGTGGAGAAATCCCTGCTCGGTGTATTCAAAAATATCGTAGTGATTTAACTTTC
TTTACAAATGGACGTAGTGTTTGTTTAACAGAGTTAAAAGGGTACCATGTTACTACCGGT
GAACCTGTTTGCCAGCCCCGTCGTCCAAATAGTCGGATAGATAAAGTACGATATATGTTC
AATAAAATAACTTAG
>46286|NG_869|Neisseria_gonorrhoeae||Neisseria_gonorrhoeae:1-1935
ATGGAGGAAAATCACATGAAAATTATTAATATTGGAGTTTTAGCTCATGTTGATGCAGGA
AAAACTACCTTAACAGAAAGCTTATTATATAACAGTGGAGCGATTACAGAATTAGGAAGC
GTGGACAAAGGTACAACGAGGACGGATAATACGCTTTTAGAACGTCAGAGAGGAATTACA
ATTCAGACAGGAATAACCTCTTTTCAGTGGGAAAATACGAAGGTGAACATCATAGACACG
CCAGGACATATGGATTTCTTAGCAGAAGTATATCGTTCATTATCAGTTTTAGATGGGGCA
ATTCTACTGATTTCTGCAAAAGATGGCGTACAAGCACAAACTCGTATATTATTTCATGCA
CTTAGGAAAATGGGGATTCCCACAATCTTTTTTATCAATAAGATTGACCAAAATGGAATT
GATTTATCAACGGTTTATCAGGATATTAAAGAGAAACTTTCTGCCGAAATTGTAATCAAA
CAGAAGGTAGAACTGTATCCTAATATGTGTGTGACGAACTTTACCGAATCTGAACAATGG
GATATGGTAATAGAAGGAAATGATTACCTTTTGGAGAAATATACGTCTGGGAAATTATTG
GAAGCATTAGAACTCGAACAAGAGGAAAGCATAAGATTTCATAATTGTTCCCTGTTCCCT
GTTTATCACGGAAGTGCAAAAAACAATATAGGGATTGATAACCTTATAGAAGTGATTACG
AATAAATTTTATTCATCAACACATCGAGGTCAGTCTGAACTTTGCGGAAAAGTTTTCAAA
ATTGAGTATTCGGAAAAAAGACAGCGTCTTGCATATATACGTCTTTATAGTGGCGTACTG
CATTTGCGAGATCCGGTTAGAATATCGGAAAAGGAAAAAATAAAAATTACAGAAATGTAT
ACTTCAATAAATGGTGAATTATGTAAAATCGATAAGGCTTATTCCGGGGAAATTGTTATT
TTGCAGAATGAGTTTTTGAAGTTAAATAGTGTTCTTGGAGATACAAAGCTATTGCCACAG
AGAGAGAGAATTGAAAATCCCCTCCCTCTGCTGCAAACGACTGTTGAACCGAGCAAACCT
CAACAAAGGGAAATGTTACTTGATGCACTTTTAGAAATCTCCGACAGTGACCCGCTTCTG
CGATATTATGTGGATTCTGCGACACATGAAATCATACTTTCTTTCTTAGGGAAAGTACAA
ATGGAAGTGACTTGTGCTCTGCTGCAAGAAAAGTATCATGTGGAGATAGAAATAAAAGAG
CCTACAGTCATTTATATGGAAAGACCGTTAAAAAAAGCAGAGTATACCATTCACATCGAA
GTTCCACCGAATCCTTTCTGGGCTTCCATTGGTCTATCTGTAGCACCGCTTCCATTAGGG
AGCGGAGTACAGTATGAGAGCTCGGTTTCTCTTGGATACTTAAATCAATCGTTTCAAAAT
GCAGTTATGGAGGGGATACGCTATGGCTGTGAACAAGGATTGTATGGTTGGAATGTGACG
GACTGTAAAATCTGTTTTAAGTATGGCTTATACTATAGCCCTGTTAGTACCCCAGCAGAT
TTTCGGATGCTTGCTCCTATTGTATTGGAACAAGTCTTAAAAAAAGCTGGAACAGAATTG
TTAGAGCCATATCTTAGTTTTAAAATTTATGCGCCACAGGAATATCTTTCACGAGCATAC
AACGATGCTCCTAAATATTGTGCGAACATCGTAGACACTCAATTGAAAAATAATGAGGTC
ATTCTTAGTGGAGAAATCCCTGCTCGGTGTATTCAAAAATATCGTAGTGATTTAACTTTC
TTTACAAATGGACGTAGTGTTTGTTTAACAGAGTTAAAAGGGTACCATGTTACTACCGGT
GAACCTGTTTGCCAGCCCCGTCGTCCAAATAGTCGGATAGATAAAGTACGATATATGTTC
AATAAAATAACTTAG
>46848|521175|Neisseria_gonorrhoeae|16|Neisseria_gonorrhoeae:1-1935
ATGGAGGAAAATCACATGAAAATTATTAATATTGGAGTTTTAGCTCATGTTGATGCAGGA
AAAACTACCTTAACAGAAAGCTTATTATATAACAGTGGAGCGATTACAGAATTAGGAAGC
GTGGACAAAGGTACAACGAGGACGGATAATACGCTTTTAGAACGTCAGAGAGGAATTACA
ATTCAGACAGGAATAACCTCTTTTCAGTGGGAAAATACGAAGGTGAACATCATAGACACG
CCAGGACATATGGATTTCTTAGCAGAAGTATATCGTTCATTATCAGTTTTAGATGGGGCA
ATTCTACTGATTTCTGCAAAAGATGGCGTACAAGCACAAACTCGTATATTATTTCATGCA
CTTAGGAAAATGGGGATTCCCACAATCTTTTTTATCAATAAGATTGACCAAAATGGAATT
GATTTATCAACGGTTTATCAGGATATTAAAGAGAAACTTTCTGCCGAAATTGTAATCAAA
CAGAAGGTAGAACTGTATCCTAATATGTGTGTGACGAACTTTACCGAATCTGAACAATGG
GATATGGTAATAGAAGGAAATGATTACCTTTTGGAGAAATATACGTCTGGGAAATTATTG
GAAGCATTAGAACTCGAACAAGAGGAAAGCATAAGATTTCATAATTGTTCCCTGTTCCCT
GTTTATCACGGAAGTGCAAAAAACAATATAGGGATTGATAACCTTATAGAAGTGATTACG
AATAAATTTTATTCATCAACACATCGAGGTCAGTCTGAACTTTGCGGAAAAGTTTTCAAA
ATTGAGTATTCGGAAAAAAGACAGCGTCTTGCATATATACGTCTTTATAGTGGCGTACTG
CATTTGCGAGATCCGGTTAGAATATCGGAAAAGGAAAAAATAAAAATTACAGAAATGTAT
ACTTCAATAAATGGTGAATTATGTAAAATCGATAAGGCTTATTCCGGGGAAATTGTTATT
TTGCAGAATGAGTTTTTGAAGTTAAATAGTGTTCTTGGAGATACAAAGCTATTGCCACAG
AGAGAGAGAATTGAAAATCCCCTCCCTCTGCTGCAAACGACTGTTGAACCGAGCAAACCT
CAACAAAGGGAAATGTTACTTGATGCACTTTTAGAAATCTCCGACAGTGACCCGCTTCTG
CGATATTATGTGGATTCTGCGACACATGAAATCATACTTTCTTTCTTAGGGAAAGTACAA
ATGGAAGTGACTTGTGCTCTGCTGCAAGAAAAGTATCATGTGGAGATAGAAATAAAAGAG
CCTACAGTCATTTATATGGAAAGACCGTTAAAAAAAGCAGAGTATACCATTCACATCGAA
GTTCCACCGAATCCTTTCTGGGCTTCCATTGGTCTATCTGTAGCACCGCTTCCATTAGGG
AGCGGAGTACAGTATGAGAGCTCGGTTTCTCTTGGATACTTAAATCAATCGTTTCAAAAT
GCAGTTATGGAGGGGATACGCTATGGCTGTGAACAAGGATTGTATGGTTGGAATGTGACG
GACTGTAAAATCTGTTTTAAGTATGGCTTATACTATAGCCCTGTTAGTACCCCAGCAGAT
TTTCGGATGCTTGCTCCTATTGTATTGGAACAAGTCTTAAAAAAAGCTGGAACAGAATTG
TTAGAGCCATATCTTAGTTTTAAAATTTATGCGCCACAGGAATATCTTTCACGAGCATAC
AACGATGCTCCTAAATATTGTGCGAACATCGTAGACACTCAATTGAAAAATAATGAGGTC
ATTCTTAGTGGAGAAATCCCTGCTCGGTGTATTCAAAAATATCGTAGTGATTTAACTTTC
TTTACAAATGGACGTAGTGTTTGTTTAACAGAGTTAAAAGGGTACCATGTTACTACCGGT
GAACCTGTTTGCCAGCCCCGTCGTCCAAATAGTCGGATAGATAAAGTACGATATATGTTC
AATAAAATAACTTAG
>46858|523475|Neisseria_gonorrhoeae|8|Neisseria_gonorrhoeae:1-1935
ATGGAGGAAAATCACATGAAAATTATTAATATTGGAGTTTTAGCTCATGTTGATGCAGGA
AAAACTACCTTAACAGAAAGCTTATTATATAACAGTGGAGCGATTACAGAATTAGGAAGC
GTGGACAAAGGTACAACGAGGACGGATAATACGCTTTTAGAACGTCAGAGAGGAATTACA
ATTCAGACAGGAATAACCTCTTTTCAGTGGGAAAATACGAAGGTGAACATCATAGACACG
CCAGGACATATGGATTTCTTAGCAGAAGTATATCGTTCATTATCAGTTTTAGATGGGGCA
ATTCTACTGATTTCTGCAAAAGATGGCGTACAAGCACAAACTCGTATATTATTTCATGCA
CTTAGGAAAATGGGGATTCCCACAATCTTTTTTATCAATAAGATTGACCAAAATGGAATT
GATTTATCAACGGTTTATCAGGATATTAAAGAGAAACTTTCTGCCGAAATTGTAATCAAA
CAGAAGGTAGAACTGTATCCTAATATGTGTGTGACGAACTTTACCGAATCTGAACAATGG
GATATGGTAATAGAAGGAAATGATTACCTTTTGGAGAAATATACGTCTGGGAAATTATTG
GAAGCATTAGAACTCGAACAAGAGGAAAGCATAAGATTTCATAATTGTTCCCTGTTCCCT
GTTTATCACGGAAGTGCAAAAAACAATATAGGGATTGATAACCTTATAGAAGTGATTACG
AATAAATTTTATTCATCAACACATCGAGGTCAGTCTGAACTTTGCGGAAAAGTTTTCAAA
ATTGAGTATTCGGAAAAAAGACAGCGTCTTGCATATATACGTCTTTATAGTGGCGTACTG
CATTTGCGAGATCCGGTTAGAATATCGGAAAAGGAAAAAATAAAAATTACAGAAATGTAT
ACTTCAATAAATGGTGAATTATGTAAAATCGATAAGGCTTATTCCGGGGAAATTGTTATT
TTGCAGAATGAGTTTTTGAAGTTAAATAGTGTTCTTGGAGATACAAAGCTATTGCCACAG
AGAGAGAGAATTGAAAATCCCCTCCCTCTGCTGCAAACGACTGTTGAACCGAGCAAACCT
CAACAAAGGGAAATGTTACTTGATGCACTTTTAGAAATCTCCGACAGTGACCCGCTTCTG
CGATATTATGTGGATTCTGCGACACATGAAATCATACTTTCTTTCTTAGGGAAAGTACAA
ATGGAAGTGACTTGTGCTCTGCTGCAAGAAAAGTATCATGTGGAGATAGAAATAAAAGAG
CCTACAGTCATTTATATGGAAAGACCGTTAAAAAAAGCAGAGTATACCATTCACATCGAA
GTTCCACCGAATCCTTTCTGGGCTTCCATTGGTCTATCTGTAGCACCGCTTCCATTAGGG
AGCGGAGTACAGTATGAGAGCTCGGTTTCTCTTGGATACTTAAATCAATCGTTTCAAAAT
GCAGTTATGGAGGGGATACGCTATGGCTGTGAACAAGGATTGTATGGTTGGAATGTGACG
GACTGTAAAATCTGTTTTAAGTATGGCTTATACTATAGCCCTGTTAGTACCCCAGCAGAT
TTTCGGATGCTTGCTCCTATTGTATTGGAACAAGTCTTAAAAAAAGCTGGAACAGAATTG
TTAGAGCCATATCTTAGTTTTAAAATTTATGCGCCACAGGAATATCTTTCACGAGCATAC
AACGATGCTCCTAAATATTGTGCGAACATCGTAGACACTCAATTGAAAAATAATGAGGTC
ATTCTTAGTGGAGAAATCCCTGCTCGGTGTATTCAAAAATATCGTAGTGATTTAACTTTC
TTTACAAATGGACGTAGTGTTTGTTTAACAGAGTTAAAAGGGTACCATGTTACTACCGGT
GAACCTGTTTGCCAGCCCCGTCGTCCAAATAGTCGGATAGATAAAGTACGATATATGTTC
AATAAAATAACTTAG
>46859|523848|Neisseria_gonorrhoeae|8|Neisseria_gonorrhoeae:1-1935
ATGGAGGAAAATCACATGAAAATTATTAATATTGGAGTTTTAGCTCATGTTGATGCAGGA
AAAACTACCTTAACAGAAAGCTTATTATATAACAGTGGAGCGATTACAGAATTAGGAAGC
GTGGACAAAGGTACAACGAGGACGGATAATACGCTTTTAGAACGTCAGAGAGGAATTACA
ATTCAGACAGGAATAACCTCTTTTCAGTGGGAAAATACGAAGGTGAACATCATAGACACG
CCAGGACATATGGATTTCTTAGCAGAAGTATATCGTTCATTATCAGTTTTAGATGGGGCA
ATTCTACTGATTTCTGCAAAAGATGGCGTACAAGCACAAACTCGTATATTATTTCATGCA
CTTAGGAAAATGGGGATTCCCACAATCTTTTTTATCAATAAGATTGACCAAAATGGAATT
GATTTATCAACGGTTTATCAGGATATTAAAGAGAAACTTTCTGCCGAAATTGTAATCAAA
CAGAAGGTAGAACTGTATCCTAATATGTGTGTGACGAACTTTACCGAATCTGAACAATGG
GATATGGTAATAGAAGGAAATGATTACCTTTTGGAGAAATATACGTCTGGGAAATTATTG
GAAGCATTAGAACTCGAACAAGAGGAAAGCATAAGATTTCATAATTGTTCCCTGTTCCCT
GTTTATCACGGAAGTGCAAAAAACAATATAGGGATTGATAACCTTATAGAAGTGATTACG
AATAAATTTTATTCATCAACACATCGAGGTCAGTCTGAACTTTGCGGAAAAGTTTTCAAA
ATTGAGTATTCGGAAAAAAGACAGCGTCTTGCATATATACGTCTTTATAGTGGCGTACTG
CATTTGCGAGATCCGGTTAGAATATCGGAAAAGGAAAAAATAAAAATTACAGAAATGTAT
ACTTCAATAAATGGTGAATTATGTAAAATCGATAAGGCTTATTCCGGGGAAATTGTTATT
TTGCAGAATGAGTTTTTGAAGTTAAATAGTGTTCTTGGAGATACAAAGCTATTGCCACAG
AGAGAGAGAATTGAAAATCCCCTCCCTCTGCTGCAAACGACTGTTGAACCGAGCAAACCT
CAACAAAGGGAAATGTTACTTGATGCACTTTTAGAAATCTCCGACAGTGACCCGCTTCTG
CGATATTATGTGGATTCTGCGACACATGAAATCATACTTTCTTTCTTAGGGAAAGTACAA
ATGGAAGTGACTTGTGCTCTGCTGCAAGAAAAGTATCATGTGGAGATAGAAATAAAAGAG
CCTACAGTCATTTATATGGAAAGACCGTTAAAAAAAGCAGAGTATACCATTCACATCGAA
GTTCCACCGAATCCTTTCTGGGCTTCCATTGGTCTATCTGTAGCACCGCTTCCATTAGGG
AGCGGAGTACAGTATGAGAGCTCGGTTTCTCTTGGATACTTAAATCAATCGTTTCAAAAT
GCAGTTATGGAGGGGATACGCTATGGCTGTGAACAAGGATTGTATGGTTGGAATGTGACG
GACTGTAAAATCTGTTTTAAGTATGGCTTATACTATAGCCCTGTTAGTACCCCAGCAGAT
TTTCGGATGCTTGCTCCTATTGTATTGGAACAAGTCTTAAAAAAAGCTGGAACAGAATTG
TTAGAGCCATATCTTAGTTTTAAAATTTATGCGCCACAGGAATATCTTTCACGAGCATAC
AACGATGCTCCTAAATATTGTGCGAACATCGTAGACACTCAATTGAAAAATAATGAGGTC
ATTCTTAGTGGAGAAATCCCTGCTCGGTGTATTCAAAAATATCGTAGTGATTTAACTTTC
TTTACAAATGGACGTAGTGTTTGTTTAACAGAGTTAAAAGGGTACCATGTTACTACCGGT
GAACCTGTTTGCCAGCCCCGTCGTCCAAATAGTCGGATAGATAAAGTACGATATATGTTC
AATAAAATAACTTAG
>46865|526504|Neisseria_gonorrhoeae|16|Neisseria_gonorrhoeae:1-1935
ATGGAGGAAAATCACATGAAAATTATTAATATTGGAGTTTTAGCTCATGTTGATGCAGGA
AAAACTACCTTAACAGAAAGCTTATTATATAACAGTGGAGCGATTACAGAATTAGGAAGC
GTGGACAAAGGTACAACGAGGACGGATAATACGCTTTTAGAACGTCAGAGAGGAATTACA
ATTCAGACAGGAATAACCTCTTTTCAGTGGGAAAATACGAAGGTGAACATCATAGACACG
CCAGGACATATGGATTTCTTAGCAGAAGTATATCGTTCATTATCAGTTTTAGATGGGGCA
ATTCTACTGATTTCTGCAAAAGATGGCGTACAAGCACAAACTCGTATATTATTTCATGCA
CTTAGGAAAATGGGGATTCCCACAATCTTTTTTATCAATAAGATTGACCAAAATGGAATT
GATTTATCAACGGTTTATCAGGATATTAAAGAGAAACTTTCTGCCGAAATTGTAATCAAA
CAGAAGGTAGAACTGTATCCTAATATGTGTGTGACGAACTTTACCGAATCTGAACAATGG
GATATGGTAATAGAAGGAAATGATTACCTTTTGGAGAAATATACGTCTGGGAAATTATTG
GAAGCATTAGAACTCGAACAAGAGGAAAGCATAAGATTTCATAATTGTTCCCTGTTCCCT
GTTTATCACGGAAGTGCAAAAAACAATATAGGGATTGATAACCTTATAGAAGTGATTACG
AATAAATTTTATTCATCAACACATCGAGGTCAGTCTGAACTTTGCGGAAAAGTTTTCAAA
ATTGAGTATTCGGAAAAAAGACAGCGTCTTGCATATATACGTCTTTATAGTGGCGTACTG
CATTTGCGAGATCCGGTTAGAATATCGGAAAAGGAAAAAATAAAAATTACAGAAATGTAT
ACTTCAATAAATGGTGAATTATGTAAAATCGATAAGGCTTATTCCGGGGAAATTGTTATT
TTGCAGAATGAGTTTTTGAAGTTAAATAGTGTTCTTGGAGATACAAAGCTATTGCCACAG
AGAGAGAGAATTGAAAATCCCCTCCCTCTGCTGCAAACGACTGTTGAACCGAGCAAACCT
CAACAAAGGGAAATGTTACTTGATGCACTTTTAGAAATCTCCGACAGTGACCCGCTTCTG
CGATATTATGTGGATTCTGCGACACATGAAATCATACTTTCTTTCTTAGGGAAAGTACAA
ATGGAAGTGACTTGTGCTCTGCTGCAAGAAAAGTATCATGTGGAGATAGAAATAAAAGAG
CCTACAGTCATTTATATGGAAAGACCGTTAAAAAAAGCAGAGTATACCATTCACATCGAA
GTTCCACCGAATCCTTTCTGGGCTTCCATTGGTCTATCTGTAGCACCGCTTCCATTAGGG
AGCGGAGTACAGTATGAGAGCTCGGTTTCTCTTGGATACTTAAATCAATCGTTTCAAAAT
GCAGTTATGGAGGGGATACGCTATGGCTGTGAACAAGGATTGTATGGTTGGAATGTGACG
GACTGTAAAATCTGTTTTAAGTATGGCTTATACTATAGCCCTGTTAGTACCCCAGCAGAT
TTTCGGATGCTTGCTCCTATTGTATTGGAACAAGTCTTAAAAAAAGCTGGAACAGAATTG
TTAGAGCCATATCTTAGTTTTAAAATTTATGCGCCACAGGAATATCTTTCACGAGCATAC
AACGATGCTCCTAAATATTGTGCGAACATCGTAGACACTCAATTGAAAAATAATGAGGTC
ATTCTTAGTGGAGAAATCCCTGCTCGGTGTATTCAAAAATATCGTAGTGATTTAACTTTC
TTTACAAATGGACGTAGTGTTTGTTTAACAGAGTTAAAAGGGTACCATGTTACTACCGGT
GAACCTGTTTGCCAGCCCCGTCGTCCAAATAGTCGGATAGATAAAGTACGATATATGTTC
AATAAAATAACTTAG
>46874|529017|Neisseria_gonorrhoeae|64|Neisseria_gonorrhoeae:1-1935
ATGGAGGAAAATCACATGAAAATTATTAATATTGGAGTTTTAGCTCATGTTGATGCAGGA
AAAACTACCTTAACAGAAAGCTTATTATATAACAGTGGAGCGATTACAGAATTAGGAAGC
GTGGACAAAGGTACAACGAGGACGGATAATACGCTTTTAGAACGTCAGAGAGGAATTACA
ATTCAGACAGGAATAACCTCTTTTCAGTGGGAAAATACGAAGGTGAACATCATAGACACG
CCAGGACATATGGATTTCTTAGCAGAAGTATATCGTTCATTATCAGTTTTAGATGGGGCA
ATTCTACTGATTTCTGCAAAAGATGGCGTACAAGCACAAACTCGTATATTATTTCATGCA
CTTAGGAAAATGGGGATTCCCACAATCTTTTTTATCAATAAGATTGACCAAAATGGAATT
GATTTATCAACGGTTTATCAGGATATTAAAGAGAAACTTTCTGCCGAAATTGTAATCAAA
CAGAAGGTAGAACTGTATCCTAATATGTGTGTGACGAACTTTACCGAATCTGAACAATGG
GATATGGTAATAGAAGGAAATGATTACCTTTTGGAGAAATATACGTCTGGGAAATTATTG
GAAGCATTAGAACTCGAACAAGAGGAAAGCATAAGATTTCATAATTGTTCCCTGTTCCCT
GTTTATCACGGAAGTGCAAAAAACAATATAGGGATTGATAACCTTATAGAAGTGATTACG
AATAAATTTTATTCATCAACACATCGAGGTCAGTCTGAACTTTGCGGAAAAGTTTTCAAA
ATTGAGTATTCGGAAAAAAGACAGCGTCTTGCATATATACGTCTTTATAGTGGCGTACTG
CATTTGCGAGATCCGGTTAGAATATCGGAAAAGGAAAAAATAAAAATTACAGAAATGTAT
ACTTCAATAAATGGTGAATTATGTAAAATCGATAAGGCTTATTCCGGGGAAATTGTTATT
TTGCAGAATGAGTTTTTGAAGTTAAATAGTGTTCTTGGAGATACAAAGCTATTGCCACAG
AGAGAGAGAATTGAAAATCCCCTCCCTCTGCTGCAAACGACTGTTGAACCGAGCAAACCT
CAACAAAGGGAAATGTTACTTGATGCACTTTTAGAAATCTCCGACAGTGACCCGCTTCTG
CGATATTATGTGGATTCTGCGACACATGAAATCATACTTTCTTTCTTAGGGAAAGTACAA
ATGGAAGTGACTTGTGCTCTGCTGCAAGAAAAGTATCATGTGGAGATAGAAATAAAAGAG
CCTACAGTCATTTATATGGAAAGACCGTTAAAAAAAGCAGAGTATACCATTCACATCGAA
GTTCCACCGAATCCTTTCTGGGCTTCCATTGGTCTATCTGTAGCACCGCTTCCATTAGGG
AGCGGAGTACAGTATGAGAGCTCGGTTTCTCTTGGATACTTAAATCAATCGTTTCAAAAT
GCAGTTATGGAGGGGATACGCTATGGCTGTGAACAAGGATTGTATGGTTGGAATGTGACG
GACTGTAAAATCTGTTTTAAGTATGGCTTATACTATAGCCCTGTTAGTACCCCAGCAGAT
TTTCGGATGCTTGCTCCTATTGTATTGGAACAAGTCTTAAAAAAAGCTGGAACAGAATTG
TTAGAGCCATATCTTAGTTTTAAAATTTATGCGCCACAGGAATATCTTTCACGAGCATAC
AACGATGCTCCTAAATATTGTGCGAACATCGTAGACACTCAATTGAAAAATAATGAGGTC
ATTCTTAGTGGAGAAATCCCTGCTCGGTGTATTCAAAAATATCGTAGTGATTTAACTTTC
TTTACAAATGGACGTAGTGTTTGTTTAACAGAGTTAAAAGGGTACCATGTTACTACCGGT
GAACCTGTTTGCCAGCCCCGTCGTCCAAATAGTCGGATAGATAAAGTACGATATATGTTC
AATAAAATAACTTAG
>46880|531664|Neisseria_gonorrhoeae|16|Neisseria_gonorrhoeae:1-1935
ATGGAGGAAAATCACATGAAAATTATTAATATTGGAGTTTTAGCTCATGTTGATGCAGGA
AAAACTACCTTAACAGAAAGCTTATTATATAACAGTGGAGCGATTACAGAATTAGGAAGC
GTGGACAAAGGTACAACGAGGACGGATAATACGCTTTTAGAACGTCAGAGAGGAATTACA
ATTCAGACAGGAATAACCTCTTTTCAGTGGGAAAATACGAAGGTGAACATCATAGACACG
CCAGGACATATGGATTTCTTAGCAGAAGTATATCGTTCATTATCAGTTTTAGATGGGGCA
ATTCTACTGATTTCTGCAAAAGATGGCGTACAAGCACAAACTCGTATATTATTTCATGCA
CTTAGGAAAATGGGGATTCCCACAATCTTTTTTATCAATAAGATTGACCAAAATGGAATT
GATTTATCAACGGTTTATCAGGATATTAAAGAGAAACTTTCTGCCGAAATTGTAATCAAA
CAGAAGGTAGAACTGTATCCTAATATGTGTGTGACGAACTTTACCGAATCTGAACAATGG
GATATGGTAATAGAAGGAAATGATTACCTTTTGGAGAAATATACGTCTGGGAAATTATTG
GAAGCATTAGAACTCGAACAAGAGGAAAGCATAAGATTTCATAATTGTTCCCTGTTCCCT
GTTTATCACGGAAGTGCAAAAAACAATATAGGGATTGATAACCTTATAGAAGTGATTACG
AATAAATTTTATTCATCAACACATCGAGGTCAGTCTGAACTTTGCGGAAAAGTTTTCAAA
ATTGAGTATTCGGAAAAAAGACAGCGTCTTGCATATATACGTCTTTATAGTGGCGTACTG
CATTTGCGAGATCCGGTTAGAATATCGGAAAAGGAAAAAATAAAAATTACAGAAATGTAT
ACTTCAATAAATGGTGAATTATGTAAAATCGATAAGGCTTATTCCGGGGAAATTGTTATT
TTGCAGAATGAGTTTTTGAAGTTAAATAGTGTTCTTGGAGATACAAAGCTATTGCCACAG
AGAGAGAGAATTGAAAATCCCCTCCCTCTGCTGCAAACGACTGTTGAACCGAGCAAACCT
CAACAAAGGGAAATGTTACTTGATGCACTTTTAGAAATCTCCGACAGTGACCCGCTTCTG
CGATATTATGTGGATTCTGCGACACATGAAATCATACTTTCTTTCTTAGGGAAAGTACAA
ATGGAAGTGACTTGTGCTCTGCTGCAAGAAAAGTATCATGTGGAGATAGAAATAAAAGAG
CCTACAGTCATTTATATGGAAAGACCGTTAAAAAAAGCAGAGTATACCATTCACATCGAA
GTTCCACCGAATCCTTTCTGGGCTTCCATTGGTCTATCTGTAGCACCGCTTCCATTAGGG
AGCGGAGTACAGTATGAGAGCTCGGTTTCTCTTGGATACTTAAATCAATCGTTTCAAAAT
GCAGTTATGGAGGGGATACGCTATGGCTGTGAACAAGGATTGTATGGTTGGAATGTGACG
GACTGTAAAATCTGTTTTAAGTATGGCTTATACTATAGCCCTGTTAGTACCCCAGCAGAT
TTTCGGATGCTTGCTCCTATTGTATTGGAACAAGTCTTAAAAAAAGCTGGAACAGAATTG
TTAGAGCCATATCTTAGTTTTAAAATTTATGCGCCACAGGAATATCTTTCACGAGCATAC
AACGATGCTCCTAAATATTGTGCGAACATCGTAGACACTCAATTGAAAAATAATGAGGTC
ATTCTTAGTGGAGAAATCCCTGCTCGGTGTATTCAAAAATATCGTAGTGATTTAACTTTC
TTTACAAATGGACGTAGTGTTTGTTTAACAGAGTTAAAAGGGTACCATGTTACTACCGGT
GAACCTGTTTGCCAGCCCCGTCGTCCAAATAGTCGGATAGATAAAGTACGATATATGTTC
AATAAAATAACTTAG
>46881|531684|Neisseria_gonorrhoeae|16|:1-1935
ATGGAGGAAAATCACATGAAAATTATTAATATTGGAGTTTTAGCTCATGTTGATGCAGGA
AAAACTACCTTAACAGAAAGCTTATTATATAACAGTGGAGCGATTACAGAATTAGGAAGC
GTGGACAAAGGTACAACGAGGACGGATAATACGCTTTTAGAACGTCAGAGAGGAATTACA
ATTCAGACAGGAATAACCTCTTTTCAGTGGGAAAATACGAAGGTGAACATCATAGACACG
CCAGGACATATGGATTTCTTAGCAGAAGTATATCGTTCATTATCAGTTTTAGATGGGGCA
ATTCTACTGATTTCTGCAAAAGATGGCGTACAAGCACAAACTCGTATATTATTTCATGCA
CTTAGGAAAATGGGGATTCCCACAATCTTTTTTATCAATAAGATTGACCAAAATGGAATT
GATTTATCAACGGTTTATCAGGATATTAAAGAGAAACTTTCTGCCGAAATTGTAATCAAA
CAGAAGGTAGAACTGTATCCTAATATGTGTGTGACGAACTTTACCGAATCTGAACAATGG
GATATGGTAATAGAAGGAAATGATTACCTTTTGGAGAAATATACGTCTGGGAAATTATTG
GAAGCATTAGAACTCGAACAAGAGGAAAGCATAAGATTTCATAATTGTTCCCTGTTCCCT
GTTTATCACGGAAGTGCAAAAAACAATATAGGGATTGATAACCTTATAGAAGTGATTACG
AATAAATTTTATTCATCAACACATCGAGGTCAGTCTGAACTTTGCGGAAAAGTTTTCAAA
ATTGAGTATTCGGAAAAAAGACAGCGTCTTGCATATATACGTCTTTATAGTGGCGTACTG
CATTTGCGAGATCCGGTTAGAATATCGGAAAAGGAAAAAATAAAAATTACAGAAATGTAT
ACTTCAATAAATGGTGAATTATGTAAAATCGATAAGGCTTATTCCGGGGAAATTGTTATT
TTGCAGAATGAGTTTTTGAAGTTAAATAGTGTTCTTGGAGATACAAAGCTATTGCCACAG
AGAGAGAGAATTGAAAATCCCCTCCCTCTGCTGCAAACGACTGTTGAACCGAGCAAACCT
CAACAAAGGGAAATGTTACTTGATGCACTTTTAGAAATCTCCGACAGTGACCCGCTTCTG
CGATATTATGTGGATTCTGCGACACATGAAATCATACTTTCTTTCTTAGGGAAAGTACAA
ATGGAAGTGACTTGTGCTCTGCTGCAAGAAAAGTATCATGTGGAGATAGAAATAAAAGAG
CCTACAGTCATTTATATGGAAAGACCGTTAAAAAAAGCAGAGTATACCATTCACATCGAA
GTTCCACCGAATCCTTTCTGGGCTTCCATTGGTCTATCTGTAGCACCGCTTCCATTAGGG
AGCGGAGTACAGTATGAGAGCTCGGTTTCTCTTGGATACTTAAATCAATCGTTTCAAAAT
GCAGTTATGGAGGGGATACGCTATGGCTGTGAACAAGGATTGTATGGTTGGAATGTGACG
GACTGTAAAATCTGTTTTAAGTATGGCTTATACTATAGCCCTGTTAGTACCCCAGCAGAT
TTTCGGATGCTTGCTCCTATTGTATTGGAACAAGTCTTAAAAAAAGCTGGAACAGAATTG
TTAGAGCCATATCTTAGTTTTAAAATTTATGCGCCACAGGAATATCTTTCACGAGCATAC
AACGATGCTCCTAAATATTGTGCGAACATCGTAGACACTCAATTGAAAAATAATGAGGTC
ATTCTTAGTGGAGAAATCCCTGCTCGGTGTATTCAAAAATATCGTAGTGATTTAACTTTC
TTTACAAATGGACGTAGTGTTTGTTTAACAGAGTTAAAAGGGTACCATGTTACTACCGGT
GAACCTGTTTGCCAGCCCCGTCGTCCAAATAGTCGGATAGATAAAGTACGATATATGTTC
AATAAAATAACTTAG
>46887|530060|Neisseria_gonorrhoeae|16|Neisseria_gonorrhoeae:1-1935
ATGGAGGAAAATCACATGAAAATTATTAATATTGGAGTTTTAGCTCATGTTGATGCAGGA
AAAACTACCTTAACAGAAAGCTTATTATATAACAGTGGAGCGATTACAGAATTAGGAAGC
GTGGACAAAGGTACAACGAGGACGGATAATACGCTTTTAGAACGTCAGAGAGGAATTACA
ATTCAGACAGGAATAACCTCTTTTCAGTGGGAAAATACGAAGGTGAACATCATAGACACG
CCAGGACATATGGATTTCTTAGCAGAAGTATATCGTTCATTATCAGTTTTAGATGGGGCA
ATTCTACTGATTTCTGCAAAAGATGGCGTACAAGCACAAACTCGTATATTATTTCATGCA
CTTAGGAAAATGGGGATTCCCACAATCTTTTTTATCAATAAGATTGACCAAAATGGAATT
GATTTATCAACGGTTTATCAGGATATTAAAGAGAAACTTTCTGCCGAAATTGTAATCAAA
CAGAAGGTAGAACTGTATCCTAATATGTGTGTGACGAACTTTACCGAATCTGAACAATGG
GATATGGTAATAGAAGGAAATGATTACCTTTTGGAGAAATATACGTCTGGGAAATTATTG
GAAGCATTAGAACTCGAACAAGAGGAAAGCATAAGATTTCATAATTGTTCCCTGTTCCCT
GTTTATCACGGAAGTGCAAAAAACAATATAGGGATTGATAACCTTATAGAAGTGATTACG
AATAAATTTTATTCATCAACACATCGAGGTCAGTCTGAACTTTGCGGAAAAGTTTTCAAA
ATTGAGTATTCGGAAAAAAGACAGCGTCTTGCATATATACGTCTTTATAGTGGCGTACTG
CATTTGCGAGATCCGGTTAGAATATCGGAAAAGGAAAAAATAAAAATTACAGAAATGTAT
ACTTCAATAAATGGTGAATTATGTAAAATCGATAAGGCTTATTCCGGGGAAATTGTTATT
TTGCAGAATGAGTTTTTGAAGTTAAATAGTGTTCTTGGAGATACAAAGCTATTGCCACAG
AGAGAGAGAATTGAAAATCCCCTCCCTCTGCTGCAAACGACTGTTGAACCGAGCAAACCT
CAACAAAGGGAAATGTTACTTGATGCACTTTTAGAAATCTCCGACAGTGACCCGCTTCTG
CGATATTATGTGGATTCTGCGACACATGAAATCATACTTTCTTTCTTAGGGAAAGTACAA
ATGGAAGTGACTTGTGCTCTGCTGCAAGAAAAGTATCATGTGGAGATAGAAATAAAAGAG
CCTACAGTCATTTATATGGAAAGACCGTTAAAAAAAGCAGAGTATACCATTCACATCGAA
GTTCCACCGAATCCTTTCTGGGCTTCCATTGGTCTATCTGTAGCACCGCTTCCATTAGGG
AGCGGAGTACAGTATGAGAGCTCGGTTTCTCTTGGATACTTAAATCAATCGTTTCAAAAT
GCAGTTATGGAGGGGATACGCTATGGCTGTGAACAAGGATTGTATGGTTGGAATGTGACG
GACTGTAAAATCTGTTTTAAGTATGGCTTATACTATAGCCCTGTTAGTACCCCAGCAGAT
TTTCGGATGCTTGCTCCTATTGTATTGGAACAAGTCTTAAAAAAAGCTGGAACAGAATTG
TTAGAGCCATATCTTAGTTTTAAAATTTATGCGCCACAGGAATATCTTTCACGAGCATAC
AACGATGCTCCTAAATATTGTGCGAACATCGTAGACACTCAATTGAAAAATAATGAGGTC
ATTCTTAGTGGAGAAATCCCTGCTCGGTGTATTCAAAAATATCGTAGTGATTTAACTTTC
TTTACAAATGGACGTAGTGTTTGTTTAACAGAGTTAAAAGGGTACCATGTTACTACCGGT
GAACCTGTTTGCCAGCCCCGTCGTCCAAATAGTCGGATAGATAAAGTACGATATATGTTC
AATAAAATAACTTAG
>46893|518242|Neisseria_gonorrhoeae|16|Neisseria_gonorrhoeae:1-1935
ATGGAGGAAAATCACATGAAAATTATTAATATTGGAGTTTTAGCTCATGTTGATGCAGGA
AAAACTACCTTAACAGAAAGCTTATTATATAACAGTGGAGCGATTACAGAATTAGGAAGC
GTGGACAAAGGTACAACGAGGACGGATAATACGCTTTTAGAACGTCAGAGAGGAATTACA
ATTCAGACAGGAATAACCTCTTTTCAGTGGGAAAATACGAAGGTGAACATCATAGACACG
CCAGGACATATGGATTTCTTAGCAGAAGTATATCGTTCATTATCAGTTTTAGATGGGGCA
ATTCTACTGATTTCTGCAAAAGATGGCGTACAAGCACAAACTCGTATATTATTTCATGCA
CTTAGGAAAATGGGGATTCCCACAATCTTTTTTATCAATAAGATTGACCAAAATGGAATT
GATTTATCAACGGTTTATCAGGATATTAAAGAGAAACTTTCTGCCGAAATTGTAATCAAA
CAGAAGGTAGAACTGTATCCTAATATGTGTGTGACGAACTTTACCGAATCTGAACAATGG
GATATGGTAATAGAAGGAAATGATTACCTTTTGGAGAAATATACGTCTGGGAAATTATTG
GAAGCATTAGAACTCGAACAAGAGGAAAGCATAAGATTTCATAATTGTTCCCTGTTCCCT
GTTTATCACGGAAGTGCAAAAAACAATATAGGGATTGATAACCTTATAGAAGTGATTACG
AATAAATTTTATTCATCAACACATCGAGGTCAGTCTGAACTTTGCGGAAAAGTTTTCAAA
ATTGAGTATTCGGAAAAAAGACAGCGTCTTGCATATATACGTCTTTATAGTGGCGTACTG
CATTTGCGAGATCCGGTTAGAATATCGGAAAAGGAAAAAATAAAAATTACAGAAATGTAT
ACTTCAATAAATGGTGAATTATGTAAAATCGATAAGGCTTATTCCGGGGAAATTGTTATT
TTGCAGAATGAGTTTTTGAAGTTAAATAGTGTTCTTGGAGATACAAAGCTATTGCCACAG
AGAGAGAGAATTGAAAATCCCCTCCCTCTGCTGCAAACGACTGTTGAACCGAGCAAACCT
CAACAAAGGGAAATGTTACTTGATGCACTTTTAGAAATCTCCGACAGTGACCCGCTTCTG
CGATATTATGTGGATTCTGCGACACATGAAATCATACTTTCTTTCTTAGGGAAAGTACAA
ATGGAAGTGACTTGTGCTCTGCTGCAAGAAAAGTATCATGTGGAGATAGAAATAAAAGAG
CCTACAGTCATTTATATGGAAAGACCGTTAAAAAAAGCAGAGTATACCATTCACATCGAA
GTTCCACCGAATCCTTTCTGGGCTTCCATTGGTCTATCTGTAGCACCGCTTCCATTAGGG
AGCGGAGTACAGTATGAGAGCTCGGTTTCTCTTGGATACTTAAATCAATCGTTTCAAAAT
GCAGTTATGGAGGGGATACGCTATGGCTGTGAACAAGGATTGTATGGTTGGAATGTGACG
GACTGTAAAATCTGTTTTAAGTATGGCTTATACTATAGCCCTGTTAGTACCCCAGCAGAT
TTTCGGATGCTTGCTCCTATTGTATTGGAACAAGTCTTAAAAAAAGCTGGAACAGAATTG
TTAGAGCCATATCTTAGTTTTAAAATTTATGCGCCACAGGAATATCTTTCACGAGCATAC
AACGATGCTCCTAAATATTGTGCGAACATCGTAGACACTCAATTGAAAAATAATGAGGTC
ATTCTTAGTGGAGAAATCCCTGCTCGGTGTATTCAAAAATATCGTAGTGATTTAACTTTC
TTTACAAATGGACGTAGTGTTTGTTTAACAGAGTTAAAAGGGTACCATGTTACTACCGGT
GAACCTGTTTGCCAGCCCCGTCGTCCAAATAGTCGGATAGATAAAGTACGATATATGTTC
AATAAAATAACTTAG
>46898|519462|Neisseria_gonorrhoeae|16|Neisseria_gonorrhoeae:1-1935
ATGGAGGAAAATCACATGAAAATTATTAATATTGGAGTTTTAGCTCATGTTGATGCAGGA
AAAACTACCTTAACAGAAAGCTTATTATATAACAGTGGAGCGATTACAGAATTAGGAAGC
GTGGACAAAGGTACAACGAGGACGGATAATACGCTTTTAGAACGTCAGAGAGGAATTACA
ATTCAGACAGGAATAACCTCTTTTCAGTGGGAAAATACGAAGGTGAACATCATAGACACG
CCAGGACATATGGATTTCTTAGCAGAAGTATATCGTTCATTATCAGTTTTAGATGGGGCA
ATTCTACTGATTTCTGCAAAAGATGGCGTACAAGCACAAACTCGTATATTATTTCATGCA
CTTAGGAAAATGGGGATTCCCACAATCTTTTTTATCAATAAGATTGACCAAAATGGAATT
GATTTATCAACGGTTTATCAGGATATTAAAGAGAAACTTTCTGCCGAAATTGTAATCAAA
CAGAAGGTAGAACTGTATCCTAATATGTGTGTGACGAACTTTACCGAATCTGAACAATGG
GATATGGTAATAGAAGGAAATGATTACCTTTTGGAGAAATATACGTCTGGGAAATTATTG
GAAGCATTAGAACTCGAACAAGAGGAAAGCATAAGATTTCATAATTGTTCCCTGTTCCCT
GTTTATCACGGAAGTGCAAAAAACAATATAGGGATTGATAACCTTATAGAAGTGATTACG
AATAAATTTTATTCATCAACACATCGAGGTCAGTCTGAACTTTGCGGAAAAGTTTTCAAA
ATTGAGTATTCGGAAAAAAGACAGCGTCTTGCATATATACGTCTTTATAGTGGCGTACTG
CATTTGCGAGATCCGGTTAGAATATCGGAAAAGGAAAAAATAAAAATTACAGAAATGTAT
ACTTCAATAAATGGTGAATTATGTAAAATCGATAAGGCTTATTCCGGGGAAATTGTTATT
TTGCAGAATGAGTTTTTGAAGTTAAATAGTGTTCTTGGAGATACAAAGCTATTGCCACAG
AGAGAGAGAATTGAAAATCCCCTCCCTCTGCTGCAAACGACTGTTGAACCGAGCAAACCT
CAACAAAGGGAAATGTTACTTGATGCACTTTTAGAAATCTCCGACAGTGACCCGCTTCTG
CGATATTATGTGGATTCTGCGACACATGAAATCATACTTTCTTTCTTAGGGAAAGTACAA
ATGGAAGTGACTTGTGCTCTGCTGCAAGAAAAGTATCATGTGGAGATAGAAATAAAAGAG
CCTACAGTCATTTATATGGAAAGACCGTTAAAAAAAGCAGAGTATACCATTCACATCGAA
GTTCCACCGAATCCTTTCTGGGCTTCCATTGGTCTATCTGTAGCACCGCTTCCATTAGGG
AGCGGAGTACAGTATGAGAGCTCGGTTTCTCTTGGATACTTAAATCAATCGTTTCAAAAT
GCAGTTATGGAGGGGATACGCTATGGCTGTGAACAAGGATTGTATGGTTGGAATGTGACG
GACTGTAAAATCTGTTTTAAGTATGGCTTATACTATAGCCCTGTTAGTACCCCAGCAGAT
TTTCGGATGCTTGCTCCTATTGTATTGGAACAAGTCTTAAAAAAAGCTGGAACAGAATTG
TTAGAGCCATATCTTAGTTTTAAAATTTATGCGCCACAGGAATATCTTTCACGAGCATAC
AACGATGCTCCTAAATATTGTGCGAACATCGTAGACACTCAATTGAAAAATAATGAGGTC
ATTCTTAGTGGAGAAATCCCTGCTCGGTGTATTCAAAAATATCGTAGTGATTTAACTTTC
TTTACAAATGGACGTAGTGTTTGTTTAACAGAGTTAAAAGGGTACCATGTTACTACCGGT
GAACCTGTTTGCCAGCCCCGTCGTCCAAATAGTCGGATAGATAAAGTACGATATATGTTC
AATAAAATAACTTAG
>46900|519014|Neisseria_gonorrhoeae|32|Neisseria_gonorrhoeae:1-1935
ATGGAGGAAAATCACATGAAAATTATTAATATTGGAGTTTTAGCTCATGTTGATGCAGGA
AAAACTACCTTAACAGAAAGCTTATTATATAACAGTGGAGCGATTACAGAATTAGGAAGC
GTGGACAAAGGTACAACGAGGACGGATAATACGCTTTTAGAACGTCAGAGAGGAATTACA
ATTCAGACAGGAATAACCTCTTTTCAGTGGGAAAATACGAAGGTGAACATCATAGACACG
CCAGGACATATGGATTTCTTAGCAGAAGTATATCGTTCATTATCAGTTTTAGATGGGGCA
ATTCTACTGATTTCTGCAAAAGATGGCGTACAAGCACAAACTCGTATATTATTTCATGCA
CTTAGGAAAATGGGGATTCCCACAATCTTTTTTATCAATAAGATTGACCAAAATGGAATT
GATTTATCAACGGTTTATCAGGATATTAAAGAGAAACTTTCTGCCGAAATTGTAATCAAA
CAGAAGGTAGAACTGTATCCTAATATGTGTGTGACGAACTTTACCGAATCTGAACAATGG
GATATGGTAATAGAAGGAAATGATTACCTTTTGGAGAAATATACGTCTGGGAAATTATTG
GAAGCATTAGAACTCGAACAAGAGGAAAGCATAAGATTTCATAATTGTTCCCTGTTCCCT
GTTTATCACGGAAGTGCAAAAAACAATATAGGGATTGATAACCTTATAGAAGTGATTACG
AATAAATTTTATTCATCAACACATCGAGGTCAGTCTGAACTTTGCGGAAAAGTTTTCAAA
ATTGAGTATTCGGAAAAAAGACAGCGTCTTGCATATATACGTCTTTATAGTGGCGTACTG
CATTTGCGAGATCCGGTTAGAATATCGGAAAAGGAAAAAATAAAAATTACAGAAATGTAT
ACTTCAATAAATGGTGAATTATGTAAAATCGATAAGGCTTATTCCGGGGAAATTGTTATT
TTGCAGAATGAGTTTTTGAAGTTAAATAGTGTTCTTGGAGATACAAAGCTATTGCCACAG
AGAGAGAGAATTGAAAATCCCCTCCCTCTGCTGCAAACGACTGTTGAACCGAGCAAACCT
CAACAAAGGGAAATGTTACTTGATGCACTTTTAGAAATCTCCGACAGTGACCCGCTTCTG
CGATATTATGTGGATTCTGCGACACATGAAATCATACTTTCTTTCTTAGGGAAAGTACAA
ATGGAAGTGACTTGTGCTCTGCTGCAAGAAAAGTATCATGTGGAGATAGAAATAAAAGAG
CCTACAGTCATTTATATGGAAAGACCGTTAAAAAAAGCAGAGTATACCATTCACATCGAA
GTTCCACCGAATCCTTTCTGGGCTTCCATTGGTCTATCTGTAGCACCGCTTCCATTAGGG
AGCGGAGTACAGTATGAGAGCTCGGTTTCTCTTGGATACTTAAATCAATCGTTTCAAAAT
GCAGTTATGGAGGGGATACGCTATGGCTGTGAACAAGGATTGTATGGTTGGAATGTGACG
GACTGTAAAATCTGTTTTAAGTATGGCTTATACTATAGCCCTGTTAGTACCCCAGCAGAT
TTTCGGATGCTTGCTCCTATTGTATTGGAACAAGTCTTAAAAAAAGCTGGAACAGAATTG
TTAGAGCCATATCTTAGTTTTAAAATTTATGCGCCACAGGAATATCTTTCACGAGCATAC
AACGATGCTCCTAAATATTGTGCGAACATCGTAGACACTCAATTGAAAAATAATGAGGTC
ATTCTTAGTGGAGAAATCCCTGCTCGGTGTATTCAAAAATATCGTAGTGATTTAACTTTC
TTTACAAATGGACGTAGTGTTTGTTTAACAGAGTTAAAAGGGTACCATGTTACTACCGGT
GAACCTGTTTGCCAGCCCCGTCGTCCAAATAGTCGGATAGATAAAGTACGATATATGTTC
AATAAAATAACTTAG
>46902|518063|Neisseria_gonorrhoeae|8|Neisseria_gonorrhoeae:1-1935
ATGGAGGAAAATCACATGAAAATTATTAATATTGGAGTTTTAGCTCATGTTGATGCAGGA
AAAACTACCTTAACAGAAAGCTTATTATATAACAGTGGAGCGATTACAGAATTAGGAAGC
GTGGACAAAGGTACAACGAGGACGGATAATACGCTTTTAGAACGTCAGAGAGGAATTACA
ATTCAGACAGGAATAACCTCTTTTCAGTGGGAAAATACGAAGGTGAACATCATAGACACG
CCAGGACATATGGATTTCTTAGCAGAAGTATATCGTTCATTATCAGTTTTAGATGGGGCA
ATTCTACTGATTTCTGCAAAAGATGGCGTACAAGCACAAACTCGTATATTATTTCATGCA
CTTAGGAAAATGGGGATTCCCACAATCTTTTTTATCAATAAGATTGACCAAAATGGAATT
GATTTATCAACGGTTTATCAGGATATTAAAGAGAAACTTTCTGCCGAAATTGTAATCAAA
CAGAAGGTAGAACTGTATCCTAATATGTGTGTGACGAACTTTACCGAATCTGAACAATGG
GATATGGTAATAGAAGGAAATGATTACCTTTTGGAGAAATATACGTCTGGGAAATTATTG
GAAGCATTAGAACTCGAACAAGAGGAAAGCATAAGATTTCATAATTGTTCCCTGTTCCCT
GTTTATCACGGAAGTGCAAAAAACAATATAGGGATTGATAACCTTATAGAAGTGATTACG
AATAAATTTTATTCATCAACACATCGAGGTCAGTCTGAACTTTGCGGAAAAGTTTTCAAA
ATTGAGTATTCGGAAAAAAGACAGCGTCTTGCATATATACGTCTTTATAGTGGCGTACTG
CATTTGCGAGATCCGGTTAGAATATCGGAAAAGGAAAAAATAAAAATTACAGAAATGTAT
ACTTCAATAAATGGTGAATTATGTAAAATCGATAAGGCTTATTCCGGGGAAATTGTTATT
TTGCAGAATGAGTTTTTGAAGTTAAATAGTGTTCTTGGAGATACAAAGCTATTGCCACAG
AGAGAGAGAATTGAAAATCCCCTCCCTCTGCTGCAAACGACTGTTGAACCGAGCAAACCT
CAACAAAGGGAAATGTTACTTGATGCACTTTTAGAAATCTCCGACAGTGACCCGCTTCTG
CGATATTATGTGGATTCTGCGACACATGAAATCATACTTTCTTTCTTAGGGAAAGTACAA
ATGGAAGTGACTTGTGCTCTGCTGCAAGAAAAGTATCATGTGGAGATAGAAATAAAAGAG
CCTACAGTCATTTATATGGAAAGACCGTTAAAAAAAGCAGAGTATACCATTCACATCGAA
GTTCCACCGAATCCTTTCTGGGCTTCCATTGGTCTATCTGTAGCACCGCTTCCATTAGGG
AGCGGAGTACAGTATGAGAGCTCGGTTTCTCTTGGATACTTAAATCAATCGTTTCAAAAT
GCAGTTATGGAGGGGATACGCTATGGCTGTGAACAAGGATTGTATGGTTGGAATGTGACG
GACTGTAAAATCTGTTTTAAGTATGGCTTATACTATAGCCCTGTTAGTACCCCAGCAGAT
TTTCGGATGCTTGCTCCTATTGTATTGGAACAAGTCTTAAAAAAAGCTGGAACAGAATTG
TTAGAGCCATATCTTAGTTTTAAAATTTATGCGCCACAGGAATATCTTTCACGAGCATAC
AACGATGCTCCTAAATATTGTGCGAACATCGTAGACACTCAATTGAAAAATAATGAGGTC
ATTCTTAGTGGAGAAATCCCTGCTCGGTGTATTCAAAAATATCGTAGTGATTTAACTTTC
TTTACAAATGGACGTAGTGTTTGTTTAACAGAGTTAAAAGGGTACCATGTTACTACCGGT
GAACCTGTTTGCCAGCCCCGTCGTCCAAATAGTCGGATAGATAAAGTACGATATATGTTC
AATAAAATAACTTAG
>46909|529771|Neisseria_gonorrhoeae|64|Neisseria_gonorrhoeae:1-1935
ATGGAGGAAAATCACATGAAAATTATTAATATTGGAGTTTTAGCTCATGTTGATGCAGGA
AAAACTACCTTAACAGAAAGCTTATTATATAACAGTGGAGCGATTACAGAATTAGGAAGC
GTGGACAAAGGTACAACGAGGACGGATAATACGCTTTTAGAACGTCAGAGAGGAATTACA
ATTCAGACAGGAATAACCTCTTTTCAGTGGGAAAATACGAAGGTGAACATCATAGACACG
CCAGGACATATGGATTTCTTAGCAGAAGTATATCGTTCATTATCAGTTTTAGATGGGGCA
ATTCTACTGATTTCTGCAAAAGATGGCGTACAAGCACAAACTCGTATATTATTTCATGCA
CTTAGGAAAATGGGGATTCCCACAATCTTTTTTATCAATAAGATTGACCAAAATGGAATT
GATTTATCAACGGTTTATCAGGATATTAAAGAGAAACTTTCTGCCGAAATTGTAATCAAA
CAGAAGGTAGAACTGTATCCTAATATGTGTGTGACGAACTTTACCGAATCTGAACAATGG
GATATGGTAATAGAAGGAAATGATTACCTTTTGGAGAAATATACGTCTGGGAAATTATTG
GAAGCATTAGAACTCGAACAAGAGGAAAGCATAAGATTTCATAATTGTTCCCTGTTCCCT
GTTTATCACGGAAGTGCAAAAAACAATATAGGGATTGATAACCTTATAGAAGTGATTACG
AATAAATTTTATTCATCAACACATCGAGGTCAGTCTGAACTTTGCGGAAAAGTTTTCAAA
ATTGAGTATTCGGAAAAAAGACAGCGTCTTGCATATATACGTCTTTATAGTGGCGTACTG
CATTTGCGAGATCCGGTTAGAATATCGGAAAAGGAAAAAATAAAAATTACAGAAATGTAT
ACTTCAATAAATGGTGAATTATGTAAAATCGATAAGGCTTATTCCGGGGAAATTGTTATT
TTGCAGAATGAGTTTTTGAAGTTAAATAGTGTTCTTGGAGATACAAAGCTATTGCCACAG
AGAGAGAGAATTGAAAATCCCCTCCCTCTGCTGCAAACGACTGTTGAACCGAGCAAACCT
CAACAAAGGGAAATGTTACTTGATGCACTTTTAGAAATCTCCGACAGTGACCCGCTTCTG
CGATATTATGTGGATTCTGCGACACATGAAATCATACTTTCTTTCTTAGGGAAAGTACAA
ATGGAAGTGACTTGTGCTCTGCTGCAAGAAAAGTATCATGTGGAGATAGAAATAAAAGAG
CCTACAGTCATTTATATGGAAAGACCGTTAAAAAAAGCAGAGTATACCATTCACATCGAA
GTTCCACCGAATCCTTTCTGGGCTTCCATTGGTCTATCTGTAGCACCGCTTCCATTAGGG
AGCGGAGTACAGTATGAGAGCTCGGTTTCTCTTGGATACTTAAATCAATCGTTTCAAAAT
GCAGTTATGGAGGGGATACGCTATGGCTGTGAACAAGGATTGTATGGTTGGAATGTGACG
GACTGTAAAATCTGTTTTAAGTATGGCTTATACTATAGCCCTGTTAGTACCCCAGCAGAT
TTTCGGATGCTTGCTCCTATTGTATTGGAACAAGTCTTAAAAAAAGCTGGAACAGAATTG
TTAGAGCCATATCTTAGTTTTAAAATTTATGCGCCACAGGAATATCTTTCACGAGCATAC
AACGATGCTCCTAAATATTGTGCGAACATCGTAGACACTCAATTGAAAAATAATGAGGTC
ATTCTTAGTGGAGAAATCCCTGCTCGGTGTATTCAAAAATATCGTAGTGATTTAACTTTC
TTTACAAATGGACGTAGTGTTTGTTTAACAGAGTTAAAAGGGTACCATGTTACTACCGGT
GAACCTGTTTGCCAGCCCCGTCGTCCAAATAGTCGGATAGATAAAGTACGATATATGTTC
AATAAAATAACTTAG
>46919|535164|Neisseria_gonorrhoeae|32|Neisseria_gonorrhoeae:1-1935
ATGGAGGAAAATCACATGAAAATTATTAATATTGGAGTTTTAGCTCATGTTGATGCAGGA
AAAACTACCTTAACAGAAAGCTTATTATATAACAGTGGAGCGATTACAGAATTAGGAAGC
GTGGACAAAGGTACAACGAGGACGGATAATACGCTTTTAGAACGTCAGAGAGGAATTACA
ATTCAGACAGGAATAACCTCTTTTCAGTGGGAAAATACGAAGGTGAACATCATAGACACG
CCAGGACATATGGATTTCTTAGCAGAAGTATATCGTTCATTATCAGTTTTAGATGGGGCA
ATTCTACTGATTTCTGCAAAAGATGGCGTACAAGCACAAACTCGTATATTATTTCATGCA
CTTAGGAAAATGGGGATTCCCACAATCTTTTTTATCAATAAGATTGACCAAAATGGAATT
GATTTATCAACGGTTTATCAGGATATTAAAGAGAAACTTTCTGCCGAAATTGTAATCAAA
CAGAAGGTAGAACTGTATCCTAATATGTGTGTGACGAACTTTACCGAATCTGAACAATGG
GATATGGTAATAGAAGGAAATGATTACCTTTTGGAGAAATATACGTCTGGGAAATTATTG
GAAGCATTAGAACTCGAACAAGAGGAAAGCATAAGATTTCATAATTGTTCCCTGTTCCCT
GTTTATCACGGAAGTGCAAAAAACAATATAGGGATTGATAACCTTATAGAAGTGATTACG
AATAAATTTTATTCATCAACACATCGAGGTCAGTCTGAACTTTGCGGAAAAGTTTTCAAA
ATTGAGTATTCGGAAAAAAGACAGCGTCTTGCATATATACGTCTTTATAGTGGCGTACTG
CATTTGCGAGATCCGGTTAGAATATCGGAAAAGGAAAAAATAAAAATTACAGAAATGTAT
ACTTCAATAAATGGTGAATTATGTAAAATCGATAAGGCTTATTCCGGGGAAATTGTTATT
TTGCAGAATGAGTTTTTGAAGTTAAATAGTGTTCTTGGAGATACAAAGCTATTGCCACAG
AGAGAGAGAATTGAAAATCCCCTCCCTCTGCTGCAAACGACTGTTGAACCGAGCAAACCT
CAACAAAGGGAAATGTTACTTGATGCACTTTTAGAAATCTCCGACAGTGACCCGCTTCTG
CGATATTATGTGGATTCTGCGACACATGAAATCATACTTTCTTTCTTAGGGAAAGTACAA
ATGGAAGTGACTTGTGCTCTGCTGCAAGAAAAGTATCATGTGGAGATAGAAATAAAAGAG
CCTACAGTCATTTATATGGAAAGACCGTTAAAAAAAGCAGAGTATACCATTCACATCGAA
GTTCCACCGAATCCTTTCTGGGCTTCCATTGGTCTATCTGTAGCACCGCTTCCATTAGGG
AGCGGAGTACAGTATGAGAGCTCGGTTTCTCTTGGATACTTAAATCAATCGTTTCAAAAT
GCAGTTATGGAGGGGATACGCTATGGCTGTGAACAAGGATTGTATGGTTGGAATGTGACG
GACTGTAAAATCTGTTTTAAGTATGGCTTATACTATAGCCCTGTTAGTACCCCAGCAGAT
TTTCGGATGCTTGCTCCTATTGTATTGGAACAAGTCTTAAAAAAAGCTGGAACAGAATTG
TTAGAGCCATATCTTAGTTTTAAAATTTATGCGCCACAGGAATATCTTTCACGAGCATAC
AACGATGCTCCTAAATATTGTGCGAACATCGTAGACACTCAATTGAAAAATAATGAGGTC
ATTCTTAGTGGAGAAATCCCTGCTCGGTGTATTCAAAAATATCGTAGTGATTTAACTTTC
TTTACAAATGGACGTAGTGTTTGTTTAACAGAGTTAAAAGGGTACCATGTTACTACCGGT
GAACCTGTTTGCCAGCCCCGTCGTCCAAATAGTCGGATAGATAAAGTACGATATATGTTC
AATAAAATAACTTAG
>46933|ECDC_1820984|Neisseria_gonorrhoeae||Neisseria_gonorrhoeae:1-1935
ATGGAGGAAAATCACATGAAAATTATTAATATTGGAGTTTTAGCTCATGTTGATGCAGGA
AAAACTACCTTAACAGAAAGCTTATTATATAACAGTGGAGCGATTACAGAATTAGGAAGC
GTGGACAAAGGTACAACGAGGACGGATAATACGCTTTTAGAACGTCAGAGAGGAATTACA
ATTCAGACAGGAATAACCTCTTTTCAGTGGGAAAATACGAAGGTGAACATCATAGACACG
CCAGGACATATGGATTTCTTAGCAGAAGTATATCGTTCATTATCAGTTTTAGATGGGGCA
ATTCTACTGATTTCTGCAAAAGATGGCGTACAAGCACAAACTCGTATATTATTTCATGCA
CTTAGGAAAATGGGGATTCCCACAATCTTTTTTATCAATAAGATTGACCAAAATGGAATT
GATTTATCAACGGTTTATCAGGATATTAAAGAGAAACTTTCTGCCGAAATTGTAATCAAA
CAGAAGGTAGAACTGTATCCTAATATGTGTGTGACGAACTTTACCGAATCTGAACAATGG
GATATGGTAATAGAAGGAAATGATTACCTTTTGGAGAAATATACGTCTGGGAAATTATTG
GAAGCATTAGAACTCGAACAAGAGGAAAGCATAAGATTTCATAATTGTTCCCTGTTCCCT
GTTTATCACGGAAGTGCAAAAAACAATATAGGGATTGATAACCTTATAGAAGTGATTACG
AATAAATTTTATTCATCAACACATCGAGGTCAGTCTGAACTTTGCGGAAAAGTTTTCAAA
ATTGAGTATTCGGAAAAAAGACAGCGTCTTGCATATATACGTCTTTATAGTGGCGTACTG
CATTTGCGAGATCCGGTTAGAATATCGGAAAAGGAAAAAATAAAAATTACAGAAATGTAT
ACTTCAATAAATGGTGAATTATGTAAAATCGATAAGGCTTATTCCGGGGAAATTGTTATT
TTGCAGAATGAGTTTTTGAAGTTAAATAGTGTTCTTGGAGATACAAAGCTATTGCCACAG
AGAGAGAGAATTGAAAATCCCCTCCCTCTGCTGCAAACGACTGTTGAACCGAGCAAACCT
CAACAAAGGGAAATGTTACTTGATGCACTTTTAGAAATCTCCGACAGTGACCCGCTTCTG
CGATATTATGTGGATTCTGCGACACATGAAATCATACTTTCTTTCTTAGGGAAAGTACAA
ATGGAAGTGACTTGTGCTCTGCTGCAAGAAAAGTATCATGTGGAGATAGAAATAAAAGAG
CCTACAGTCATTTATATGGAAAGACCGTTAAAAAAAGCAGAGTATACCATTCACATCGAA
GTTCCACCGAATCCTTTCTGGGCTTCCATTGGTCTATCTGTAGCACCGCTTCCATTAGGG
AGCGGAGTACAGTATGAGAGCTCGGTTTCTCTTGGATACTTAAATCAATCGTTTCAAAAT
GCAGTTATGGAGGGGATACGCTATGGCTGTGAACAAGGATTGTATGGTTGGAATGTGACG
GACTGTAAAATCTGTTTTAAGTATGGCTTATACTATAGCCCTGTTAGTACCCCAGCAGAT
TTTCGGATGCTTGCTCCTATTGTATTGGAACAAGTCTTAAAAAAAGCTGGAACAGAATTG
TTAGAGCCATATCTTAGTTTTAAAATTTATGCGCCACAGGAATATCTTTCACGAGCATAC
AACGATGCTCCTAAATATTGTGCGAACATCGTAGACACTCAATTGAAAAATAATGAGGTC
ATTCTTAGTGGAGAAATCCCTGCTCGGTGTATTCAAAAATATCGTAGTGATTTAACTTTC
TTTACAAATGGACGTAGTGTTTGTTTAACAGAGTTAAAAGGGTACCATGTTACTACCGGT
GAACCTGTTTGCCAGCCCCGTCGTCCAAATAGTCGGATAGATAAAGTACGATATATGTTC
AATAAAATAACTTAG
>46936|538826|Neisseria_gonorrhoeae|32|:1-1935
ATGGAGGAAAATCACATGAAAATTATTAATATTGGAGTTTTAGCTCATGTTGATGCAGGA
AAAACTACCTTAACAGAAAGCTTATTATATAACAGTGGAGCGATTACAGAATTAGGAAGC
GTGGACAAAGGTACAACGAGGACGGATAATACGCTTTTAGAACGTCAGAGAGGAATTACA
ATTCAGACAGGAATAACCTCTTTTCAGTGGGAAAATACGAAGGTGAACATCATAGACACG
CCAGGACATATGGATTTCTTAGCAGAAGTATATCGTTCATTATCAGTTTTAGATGGGGCA
ATTCTACTGATTTCTGCAAAAGATGGCGTACAAGCACAAACTCGTATATTATTTCATGCA
CTTAGGAAAATGGGGATTCCCACAATCTTTTTTATCAATAAGATTGACCAAAATGGAATT
GATTTATCAACGGTTTATCAGGATATTAAAGAGAAACTTTCTGCCGAAATTGTAATCAAA
CAGAAGGTAGAACTGTATCCTAATATGTGTGTGACGAACTTTACCGAATCTGAACAATGG
GATATGGTAATAGAAGGAAATGATTACCTTTTGGAGAAATATACGTCTGGGAAATTATTG
GAAGCATTAGAACTCGAACAAGAGGAAAGCATAAGATTTCATAATTGTTCCCTGTTCCCT
GTTTATCACGGAAGTGCAAAAAACAATATAGGGATTGATAACCTTATAGAAGTGATTACG
AATAAATTTTATTCATCAACACATCGAGGTCAGTCTGAACTTTGCGGAAAAGTTTTCAAA
ATTGAGTATTCGGAAAAAAGACAGCGTCTTGCATATATACGTCTTTATAGTGGCGTACTG
CATTTGCGAGATCCGGTTAGAATATCGGAAAAGGAAAAAATAAAAATTACAGAAATGTAT
ACTTCAATAAATGGTGAATTATGTAAAATCGATAAGGCTTATTCCGGGGAAATTGTTATT
TTGCAGAATGAGTTTTTGAAGTTAAATAGTGTTCTTGGAGATACAAAGCTATTGCCACAG
AGAGAGAGAATTGAAAATCCCCTCCCTCTGCTGCAAACGACTGTTGAACCGAGCAAACCT
CAACAAAGGGAAATGTTACTTGATGCACTTTTAGAAATCTCCGACAGTGACCCGCTTCTG
CGATATTATGTGGATTCTGCGACACATGAAATCATACTTTCTTTCTTAGGGAAAGTACAA
ATGGAAGTGACTTGTGCTCTGCTGCAAGAAAAGTATCATGTGGAGATAGAAATAAAAGAG
CCTACAGTCATTTATATGGAAAGACCGTTAAAAAAAGCAGAGTATACCATTCACATCGAA
GTTCCACCGAATCCTTTCTGGGCTTCCATTGGTCTATCTGTAGCACCGCTTCCATTAGGG
AGCGGAGTACAGTATGAGAGCTCGGTTTCTCTTGGATACTTAAATCAATCGTTTCAAAAT
GCAGTTATGGAGGGGATACGCTATGGCTGTGAACAAGGATTGTATGGTTGGAATGTGACG
GACTGTAAAATCTGTTTTAAGTATGGCTTATACTATAGCCCTGTTAGTACCCCAGCAGAT
TTTCGGATGCTTGCTCCTATTGTATTGGAACAAGTCTTAAAAAAAGCTGGAACAGAATTG
TTAGAGCCATATCTTAGTTTTAAAATTTATGCGCCACAGGAATATCTTTCACGAGCATAC
AACGATGCTCCTAAATATTGTGCGAACATCGTAGACACTCAATTGAAAAATAATGAGGTC
ATTCTTAGTGGAGAAATCCCTGCTCGGTGTATTCAAAAATATCGTAGTGATTTAACTTTC
TTTACAAATGGACGTAGTGTTTGTTTAACAGAGTTAAAAGGGTACCATGTTACTACCGGT
GAACCTGTTTGCCAGCCCCGTCGTCCAAATAGTCGGATAGATAAAGTACGATATATGTTC
AATAAAATAACTTAG
>46939|534452|Neisseria_gonorrhoeae|32|Neisseria_gonorrhoeae:1-1935
ATGGAGGAAAATCACATGAAAATTATTAATATTGGAGTTTTAGCTCATGTTGATGCAGGA
AAAACTACCTTAACAGAAAGCTTATTATATAACAGTGGAGCGATTACAGAATTAGGAAGC
GTGGACAAAGGTACAACGAGGACGGATAATACGCTTTTAGAACGTCAGAGAGGAATTACA
ATTCAGACAGGAATAACCTCTTTTCAGTGGGAAAATACGAAGGTGAACATCATAGACACG
CCAGGACATATGGATTTCTTAGCAGAAGTATATCGTTCATTATCAGTTTTAGATGGGGCA
ATTCTACTGATTTCTGCAAAAGATGGCGTACAAGCACAAACTCGTATATTATTTCATGCA
CTTAGGAAAATGGGGATTCCCACAATCTTTTTTATCAATAAGATTGACCAAAATGGAATT
GATTTATCAACGGTTTATCAGGATATTAAAGAGAAACTTTCTGCCGAAATTGTAATCAAA
CAGAAGGTAGAACTGTATCCTAATATGTGTGTGACGAACTTTACCGAATCTGAACAATGG
GATATGGTAATAGAAGGAAATGATTACCTTTTGGAGAAATATACGTCTGGGAAATTATTG
GAAGCATTAGAACTCGAACAAGAGGAAAGCATAAGATTTCATAATTGTTCCCTGTTCCCT
GTTTATCACGGAAGTGCAAAAAACAATATAGGGATTGATAACCTTATAGAAGTGATTACG
AATAAATTTTATTCATCAACACATCGAGGTCAGTCTGAACTTTGCGGAAAAGTTTTCAAA
ATTGAGTATTCGGAAAAAAGACAGCGTCTTGCATATATACGTCTTTATAGTGGCGTACTG
CATTTGCGAGATCCGGTTAGAATATCGGAAAAGGAAAAAATAAAAATTACAGAAATGTAT
ACTTCAATAAATGGTGAATTATGTAAAATCGATAAGGCTTATTCCGGGGAAATTGTTATT
TTGCAGAATGAGTTTTTGAAGTTAAATAGTGTTCTTGGAGATACAAAGCTATTGCCACAG
AGAGAGAGAATTGAAAATCCCCTCCCTCTGCTGCAAACGACTGTTGAACCGAGCAAACCT
CAACAAAGGGAAATGTTACTTGATGCACTTTTAGAAATCTCCGACAGTGACCCGCTTCTG
CGATATTATGTGGATTCTGCGACACATGAAATCATACTTTCTTTCTTAGGGAAAGTACAA
ATGGAAGTGACTTGTGCTCTGCTGCAAGAAAAGTATCATGTGGAGATAGAAATAAAAGAG
CCTACAGTCATTTATATGGAAAGACCGTTAAAAAAAGCAGAGTATACCATTCACATCGAA
GTTCCACCGAATCCTTTCTGGGCTTCCATTGGTCTATCTGTAGCACCGCTTCCATTAGGG
AGCGGAGTACAGTATGAGAGCTCGGTTTCTCTTGGATACTTAAATCAATCGTTTCAAAAT
GCAGTTATGGAGGGGATACGCTATGGCTGTGAACAAGGATTGTATGGTTGGAATGTGACG
GACTGTAAAATCTGTTTTAAGTATGGCTTATACTATAGCCCTGTTAGTACCCCAGCAGAT
TTTCGGATGCTTGCTCCTATTGTATTGGAACAAGTCTTAAAAAAAGCTGGAACAGAATTG
TTAGAGCCATATCTTAGTTTTAAAATTTATGCGCCACAGGAATATCTTTCACGAGCATAC
AACGATGCTCCTAAATATTGTGCGAACATCGTAGACACTCAATTGAAAAATAATGAGGTC
ATTCTTAGTGGAGAAATCCCTGCTCGGTGTATTCAAAAATATCGTAGTGATTTAACTTTC
TTTACAAATGGACGTAGTGTTTGTTTAACAGAGTTAAAAGGGTACCATGTTACTACCGGT
GAACCTGTTTGCCAGCCCCGTCGTCCAAATAGTCGGATAGATAAAGTACGATATATGTTC
AATAAAATAACTTAG
>46940|536169|Neisseria_gonorrhoeae|16|Neisseria_gonorrhoeae:1-1935
ATGGAGGAAAATCACATGAAAATTATTAATATTGGAGTTTTAGCTCATGTTGATGCAGGA
AAAACTACCTTAACAGAAAGCTTATTATATAACAGTGGAGCGATTACAGAATTAGGAAGC
GTGGACAAAGGTACAACGAGGACGGATAATACGCTTTTAGAACGTCAGAGAGGAATTACA
ATTCAGACAGGAATAACCTCTTTTCAGTGGGAAAATACGAAGGTGAACATCATAGACACG
CCAGGACATATGGATTTCTTAGCAGAAGTATATCGTTCATTATCAGTTTTAGATGGGGCA
ATTCTACTGATTTCTGCAAAAGATGGCGTACAAGCACAAACTCGTATATTATTTCATGCA
CTTAGGAAAATGGGGATTCCCACAATCTTTTTTATCAATAAGATTGACCAAAATGGAATT
GATTTATCAACGGTTTATCAGGATATTAAAGAGAAACTTTCTGCCGAAATTGTAATCAAA
CAGAAGGTAGAACTGTATCCTAATATGTGTGTGACGAACTTTACCGAATCTGAACAATGG
GATATGGTAATAGAAGGAAATGATTACCTTTTGGAGAAATATACGTCTGGGAAATTATTG
GAAGCATTAGAACTCGAACAAGAGGAAAGCATAAGATTTCATAATTGTTCCCTGTTCCCT
GTTTATCACGGAAGTGCAAAAAACAATATAGGGATTGATAACCTTATAGAAGTGATTACG
AATAAATTTTATTCATCAACACATCGAGGTCAGTCTGAACTTTGCGGAAAAGTTTTCAAA
ATTGAGTATTCGGAAAAAAGACAGCGTCTTGCATATATACGTCTTTATAGTGGCGTACTG
CATTTGCGAGATCCGGTTAGAATATCGGAAAAGGAAAAAATAAAAATTACAGAAATGTAT
ACTTCAATAAATGGTGAATTATGTAAAATCGATAAGGCTTATTCCGGGGAAATTGTTATT
TTGCAGAATGAGTTTTTGAAGTTAAATAGTGTTCTTGGAGATACAAAGCTATTGCCACAG
AGAGAGAGAATTGAAAATCCCCTCCCTCTGCTGCAAACGACTGTTGAACCGAGCAAACCT
CAACAAAGGGAAATGTTACTTGATGCACTTTTAGAAATCTCCGACAGTGACCCGCTTCTG
CGATATTATGTGGATTCTGCGACACATGAAATCATACTTTCTTTCTTAGGGAAAGTACAA
ATGGAAGTGACTTGTGCTCTGCTGCAAGAAAAGTATCATGTGGAGATAGAAATAAAAGAG
CCTACAGTCATTTATATGGAAAGACCGTTAAAAAAAGCAGAGTATACCATTCACATCGAA
GTTCCACCGAATCCTTTCTGGGCTTCCATTGGTCTATCTGTAGCACCGCTTCCATTAGGG
AGCGGAGTACAGTATGAGAGCTCGGTTTCTCTTGGATACTTAAATCAATCGTTTCAAAAT
GCAGTTATGGAGGGGATACGCTATGGCTGTGAACAAGGATTGTATGGTTGGAATGTGACG
GACTGTAAAATCTGTTTTAAGTATGGCTTATACTATAGCCCTGTTAGTACCCCAGCAGAT
TTTCGGATGCTTGCTCCTATTGTATTGGAACAAGTCTTAAAAAAAGCTGGAACAGAATTG
TTAGAGCCATATCTTAGTTTTAAAATTTATGCGCCACAGGAATATCTTTCACGAGCATAC
AACGATGCTCCTAAATATTGTGCGAACATCGTAGACACTCAATTGAAAAATAATGAGGTC
ATTCTTAGTGGAGAAATCCCTGCTCGGTGTATTCAAAAATATCGTAGTGATTTAACTTTC
TTTACAAATGGACGTAGTGTTTGTTTAACAGAGTTAAAAGGGTACCATGTTACTACCGGT
GAACCTGTTTGCCAGCCCCGTCGTCCAAATAGTCGGATAGATAAAGTACGATATATGTTC
AATAAAATAACTTAG
>46949|534206|Neisseria_gonorrhoeae|16|Neisseria_gonorrhoeae:1-1935
ATGGAGGAAAATCACATGAAAATTATTAATATTGGAGTTTTAGCTCATGTTGATGCAGGA
AAAACTACCTTAACAGAAAGCTTATTATATAACAGTGGAGCGATTACAGAATTAGGAAGC
GTGGACAAAGGTACAACGAGGACGGATAATACGCTTTTAGAACGTCAGAGAGGAATTACA
ATTCAGACAGGAATAACCTCTTTTCAGTGGGAAAATACGAAGGTGAACATCATAGACACG
CCAGGACATATGGATTTCTTAGCAGAAGTATATCGTTCATTATCAGTTTTAGATGGGGCA
ATTCTACTGATTTCTGCAAAAGATGGCGTACAAGCACAAACTCGTATATTATTTCATGCA
CTTAGGAAAATGGGGATTCCCACAATCTTTTTTATCAATAAGATTGACCAAAATGGAATT
GATTTATCAACGGTTTATCAGGATATTAAAGAGAAACTTTCTGCCGAAATTGTAATCAAA
CAGAAGGTAGAACTGTATCCTAATATGTGTGTGACGAACTTTACCGAATCTGAACAATGG
GATATGGTAATAGAAGGAAATGATTACCTTTTGGAGAAATATACGTCTGGGAAATTATTG
GAAGCATTAGAACTCGAACAAGAGGAAAGCATAAGATTTCATAATTGTTCCCTGTTCCCT
GTTTATCACGGAAGTGCAAAAAACAATATAGGGATTGATAACCTTATAGAAGTGATTACG
AATAAATTTTATTCATCAACACATCGAGGTCAGTCTGAACTTTGCGGAAAAGTTTTCAAA
ATTGAGTATTCGGAAAAAAGACAGCGTCTTGCATATATACGTCTTTATAGTGGCGTACTG
CATTTGCGAGATCCGGTTAGAATATCGGAAAAGGAAAAAATAAAAATTACAGAAATGTAT
ACTTCAATAAATGGTGAATTATGTAAAATCGATAAGGCTTATTCCGGGGAAATTGTTATT
TTGCAGAATGAGTTTTTGAAGTTAAATAGTGTTCTTGGAGATACAAAGCTATTGCCACAG
AGAGAGAGAATTGAAAATCCCCTCCCTCTGCTGCAAACGACTGTTGAACCGAGCAAACCT
CAACAAAGGGAAATGTTACTTGATGCACTTTTAGAAATCTCCGACAGTGACCCGCTTCTG
CGATATTATGTGGATTCTGCGACACATGAAATCATACTTTCTTTCTTAGGGAAAGTACAA
ATGGAAGTGACTTGTGCTCTGCTGCAAGAAAAGTATCATGTGGAGATAGAAATAAAAGAG
CCTACAGTCATTTATATGGAAAGACCGTTAAAAAAAGCAGAGTATACCATTCACATCGAA
GTTCCACCGAATCCTTTCTGGGCTTCCATTGGTCTATCTGTAGCACCGCTTCCATTAGGG
AGCGGAGTACAGTATGAGAGCTCGGTTTCTCTTGGATACTTAAATCAATCGTTTCAAAAT
GCAGTTATGGAGGGGATACGCTATGGCTGTGAACAAGGATTGTATGGTTGGAATGTGACG
GACTGTAAAATCTGTTTTAAGTATGGCTTATACTATAGCCCTGTTAGTACCCCAGCAGAT
TTTCGGATGCTTGCTCCTATTGTATTGGAACAAGTCTTAAAAAAAGCTGGAACAGAATTG
TTAGAGCCATATCTTAGTTTTAAAATTTATGCGCCACAGGAATATCTTTCACGAGCATAC
AACGATGCTCCTAAATATTGTGCGAACATCGTAGACACTCAATTGAAAAATAATGAGGTC
ATTCTTAGTGGAGAAATCCCTGCTCGGTGTATTCAAAAATATCGTAGTGATTTAACTTTC
TTTACAAATGGACGTAGTGTTTGTTTAACAGAGTTAAAAGGGTACCATGTTACTACCGGT
GAACCTGTTTGCCAGCCCCGTCGTCCAAATAGTCGGATAGATAAAGTACGATATATGTTC
AATAAAATAACTTAG
>46954|534323|Neisseria_gonorrhoeae|32|Neisseria_gonorrhoeae:1-1935
ATGGAGGAAAATCACATGAAAATTATTAATATTGGAGTTTTAGCTCATGTTGATGCAGGA
AAAACTACCTTAACAGAAAGCTTATTATATAACAGTGGAGCGATTACAGAATTAGGAAGC
GTGGACAAAGGTACAACGAGGACGGATAATACGCTTTTAGAACGTCAGAGAGGAATTACA
ATTCAGACAGGAATAACCTCTTTTCAGTGGGAAAATACGAAGGTGAACATCATAGACACG
CCAGGACATATGGATTTCTTAGCAGAAGTATATCGTTCATTATCAGTTTTAGATGGGGCA
ATTCTACTGATTTCTGCAAAAGATGGCGTACAAGCACAAACTCGTATATTATTTCATGCA
CTTAGGAAAATGGGGATTCCCACAATCTTTTTTATCAATAAGATTGACCAAAATGGAATT
GATTTATCAACGGTTTATCAGGATATTAAAGAGAAACTTTCTGCCGAAATTGTAATCAAA
CAGAAGGTAGAACTGTATCCTAATATGTGTGTGACGAACTTTACCGAATCTGAACAATGG
GATATGGTAATAGAAGGAAATGATTACCTTTTGGAGAAATATACGTCTGGGAAATTATTG
GAAGCATTAGAACTCGAACAAGAGGAAAGCATAAGATTTCATAATTGTTCCCTGTTCCCT
GTTTATCACGGAAGTGCAAAAAACAATATAGGGATTGATAACCTTATAGAAGTGATTACG
AATAAATTTTATTCATCAACACATCGAGGTCAGTCTGAACTTTGCGGAAAAGTTTTCAAA
ATTGAGTATTCGGAAAAAAGACAGCGTCTTGCATATATACGTCTTTATAGTGGCGTACTG
CATTTGCGAGATCCGGTTAGAATATCGGAAAAGGAAAAAATAAAAATTACAGAAATGTAT
ACTTCAATAAATGGTGAATTATGTAAAATCGATAAGGCTTATTCCGGGGAAATTGTTATT
TTGCAGAATGAGTTTTTGAAGTTAAATAGTGTTCTTGGAGATACAAAGCTATTGCCACAG
AGAGAGAGAATTGAAAATCCCCTCCCTCTGCTGCAAACGACTGTTGAACCGAGCAAACCT
CAACAAAGGGAAATGTTACTTGATGCACTTTTAGAAATCTCCGACAGTGACCCGCTTCTG
CGATATTATGTGGATTCTGCGACACATGAAATCATACTTTCTTTCTTAGGGAAAGTACAA
ATGGAAGTGACTTGTGCTCTGCTGCAAGAAAAGTATCATGTGGAGATAGAAATAAAAGAG
CCTACAGTCATTTATATGGAAAGACCGTTAAAAAAAGCAGAGTATACCATTCACATCGAA
GTTCCACCGAATCCTTTCTGGGCTTCCATTGGTCTATCTGTAGCACCGCTTCCATTAGGG
AGCGGAGTACAGTATGAGAGCTCGGTTTCTCTTGGATACTTAAATCAATCGTTTCAAAAT
GCAGTTATGGAGGGGATACGCTATGGCTGTGAACAAGGATTGTATGGTTGGAATGTGACG
GACTGTAAAATCTGTTTTAAGTATGGCTTATACTATAGCCCTGTTAGTACCCCAGCAGAT
TTTCGGATGCTTGCTCCTATTGTATTGGAACAAGTCTTAAAAAAAGCTGGAACAGAATTG
TTAGAGCCATATCTTAGTTTTAAAATTTATGCGCCACAGGAATATCTTTCACGAGCATAC
AACGATGCTCCTAAATATTGTGCGAACATCGTAGACACTCAATTGAAAAATAATGAGGTC
ATTCTTAGTGGAGAAATCCCTGCTCGGTGTATTCAAAAATATCGTAGTGATTTAACTTTC
TTTACAAATGGACGTAGTGTTTGTTTAACAGAGTTAAAAGGGTACCATGTTACTACCGGT
GAACCTGTTTGCCAGCCCCGTCGTCCAAATAGTCGGATAGATAAAGTACGATATATGTTC
AATAAAATAACTTAG
>46957|538405|Neisseria_gonorrhoeae|64|Neisseria_gonorrhoeae:1-1935
ATGGAGGAAAATCACATGAAAATTATTAATATTGGAGTTTTAGCTCATGTTGATGCAGGA
AAAACTACCTTAACAGAAAGCTTATTATATAACAGTGGAGCGATTACAGAATTAGGAAGC
GTGGACAAAGGTACAACGAGGACGGATAATACGCTTTTAGAACGTCAGAGAGGAATTACA
ATTCAGACAGGAATAACCTCTTTTCAGTGGGAAAATACGAAGGTGAACATCATAGACACG
CCAGGACATATGGATTTCTTAGCAGAAGTATATCGTTCATTATCAGTTTTAGATGGGGCA
ATTCTACTGATTTCTGCAAAAGATGGCGTACAAGCACAAACTCGTATATTATTTCATGCA
CTTAGGAAAATGGGGATTCCCACAATCTTTTTTATCAATAAGATTGACCAAAATGGAATT
GATTTATCAACGGTTTATCAGGATATTAAAGAGAAACTTTCTGCCGAAATTGTAATCAAA
CAGAAGGTAGAACTGTATCCTAATATGTGTGTGACGAACTTTACCGAATCTGAACAATGG
GATATGGTAATAGAAGGAAATGATTACCTTTTGGAGAAATATACGTCTGGGAAATTATTG
GAAGCATTAGAACTCGAACAAGAGGAAAGCATAAGATTTCATAATTGTTCCCTGTTCCCT
GTTTATCACGGAAGTGCAAAAAACAATATAGGGATTGATAACCTTATAGAAGTGATTACG
AATAAATTTTATTCATCAACACATCGAGGTCAGTCTGAACTTTGCGGAAAAGTTTTCAAA
ATTGAGTATTCGGAAAAAAGACAGCGTCTTGCATATATACGTCTTTATAGTGGCGTACTG
CATTTGCGAGATCCGGTTAGAATATCGGAAAAGGAAAAAATAAAAATTACAGAAATGTAT
ACTTCAATAAATGGTGAATTATGTAAAATCGATAAGGCTTATTCCGGGGAAATTGTTATT
TTGCAGAATGAGTTTTTGAAGTTAAATAGTGTTCTTGGAGATACAAAGCTATTGCCACAG
AGAGAGAGAATTGAAAATCCCCTCCCTCTGCTGCAAACGACTGTTGAACCGAGCAAACCT
CAACAAAGGGAAATGTTACTTGATGCACTTTTAGAAATCTCCGACAGTGACCCGCTTCTG
CGATATTATGTGGATTCTGCGACACATGAAATCATACTTTCTTTCTTAGGGAAAGTACAA
ATGGAAGTGACTTGTGCTCTGCTGCAAGAAAAGTATCATGTGGAGATAGAAATAAAAGAG
CCTACAGTCATTTATATGGAAAGACCGTTAAAAAAAGCAGAGTATACCATTCACATCGAA
GTTCCACCGAATCCTTTCTGGGCTTCCATTGGTCTATCTGTAGCACCGCTTCCATTAGGG
AGCGGAGTACAGTATGAGAGCTCGGTTTCTCTTGGATACTTAAATCAATCGTTTCAAAAT
GCAGTTATGGAGGGGATACGCTATGGCTGTGAACAAGGATTGTATGGTTGGAATGTGACG
GACTGTAAAATCTGTTTTAAGTATGGCTTATACTATAGCCCTGTTAGTACCCCAGCAGAT
TTTCGGATGCTTGCTCCTATTGTATTGGAACAAGTCTTAAAAAAAGCTGGAACAGAATTG
TTAGAGCCATATCTTAGTTTTAAAATTTATGCGCCACAGGAATATCTTTCACGAGCATAC
AACGATGCTCCTAAATATTGTGCGAACATCGTAGACACTCAATTGAAAAATAATGAGGTC
ATTCTTAGTGGAGAAATCCCTGCTCGGTGTATTCAAAAATATCGTAGTGATTTAACTTTC
TTTACAAATGGACGTAGTGTTTGTTTAACAGAGTTAAAAGGGTACCATGTTACTACCGGT
GAACCTGTTTGCCAGCCCCGTCGTCCAAATAGTCGGATAGATAAAGTACGATATATGTTC
AATAAAATAACTTAG
>46959|536289|Neisseria_gonorrhoeae|32|Neisseria_gonorrhoeae:1-1935
ATGGAGGAAAATCACATGAAAATTATTAATATTGGAGTTTTAGCTCATGTTGATGCAGGA
AAAACTACCTTAACAGAAAGCTTATTATATAACAGTGGAGCGATTACAGAATTAGGAAGC
GTGGACAAAGGTACAACGAGGACGGATAATACGCTTTTAGAACGTCAGAGAGGAATTACA
ATTCAGACAGGAATAACCTCTTTTCAGTGGGAAAATACGAAGGTGAACATCATAGACACG
CCAGGACATATGGATTTCTTAGCAGAAGTATATCGTTCATTATCAGTTTTAGATGGGGCA
ATTCTACTGATTTCTGCAAAAGATGGCGTACAAGCACAAACTCGTATATTATTTCATGCA
CTTAGGAAAATGGGGATTCCCACAATCTTTTTTATCAATAAGATTGACCAAAATGGAATT
GATTTATCAACGGTTTATCAGGATATTAAAGAGAAACTTTCTGCCGAAATTGTAATCAAA
CAGAAGGTAGAACTGTATCCTAATATGTGTGTGACGAACTTTACCGAATCTGAACAATGG
GATATGGTAATAGAAGGAAATGATTACCTTTTGGAGAAATATACGTCTGGGAAATTATTG
GAAGCATTAGAACTCGAACAAGAGGAAAGCATAAGATTTCATAATTGTTCCCTGTTCCCT
GTTTATCACGGAAGTGCAAAAAACAATATAGGGATTGATAACCTTATAGAAGTGATTACG
AATAAATTTTATTCATCAACACATCGAGGTCAGTCTGAACTTTGCGGAAAAGTTTTCAAA
ATTGAGTATTCGGAAAAAAGACAGCGTCTTGCATATATACGTCTTTATAGTGGCGTACTG
CATTTGCGAGATCCGGTTAGAATATCGGAAAAGGAAAAAATAAAAATTACAGAAATGTAT
ACTTCAATAAATGGTGAATTATGTAAAATCGATAAGGCTTATTCCGGGGAAATTGTTATT
TTGCAGAATGAGTTTTTGAAGTTAAATAGTGTTCTTGGAGATACAAAGCTATTGCCACAG
AGAGAGAGAATTGAAAATCCCCTCCCTCTGCTGCAAACGACTGTTGAACCGAGCAAACCT
CAACAAAGGGAAATGTTACTTGATGCACTTTTAGAAATCTCCGACAGTGACCCGCTTCTG
CGATATTATGTGGATTCTGCGACACATGAAATCATACTTTCTTTCTTAGGGAAAGTACAA
ATGGAAGTGACTTGTGCTCTGCTGCAAGAAAAGTATCATGTGGAGATAGAAATAAAAGAG
CCTACAGTCATTTATATGGAAAGACCGTTAAAAAAAGCAGAGTATACCATTCACATCGAA
GTTCCACCGAATCCTTTCTGGGCTTCCATTGGTCTATCTGTAGCACCGCTTCCATTAGGG
AGCGGAGTACAGTATGAGAGCTCGGTTTCTCTTGGATACTTAAATCAATCGTTTCAAAAT
GCAGTTATGGAGGGGATACGCTATGGCTGTGAACAAGGATTGTATGGTTGGAATGTGACG
GACTGTAAAATCTGTTTTAAGTATGGCTTATACTATAGCCCTGTTAGTACCCCAGCAGAT
TTTCGGATGCTTGCTCCTATTGTATTGGAACAAGTCTTAAAAAAAGCTGGAACAGAATTG
TTAGAGCCATATCTTAGTTTTAAAATTTATGCGCCACAGGAATATCTTTCACGAGCATAC
AACGATGCTCCTAAATATTGTGCGAACATCGTAGACACTCAATTGAAAAATAATGAGGTC
ATTCTTAGTGGAGAAATCCCTGCTCGGTGTATTCAAAAATATCGTAGTGATTTAACTTTC
TTTACAAATGGACGTAGTGTTTGTTTAACAGAGTTAAAAGGGTACCATGTTACTACCGGT
GAACCTGTTTGCCAGCCCCGTCGTCCAAATAGTCGGATAGATAAAGTACGATATATGTTC
AATAAAATAACTTAG
>46962|539460|Neisseria_gonorrhoeae|32|Neisseria_gonorrhoeae:1-1935
ATGGAGGAAAATCACATGAAAATTATTAATATTGGAGTTTTAGCTCATGTTGATGCAGGA
AAAACTACCTTAACAGAAAGCTTATTATATAACAGTGGAGCGATTACAGAATTAGGAAGC
GTGGACAAAGGTACAACGAGGACGGATAATACGCTTTTAGAACGTCAGAGAGGAATTACA
ATTCAGACAGGAATAACCTCTTTTCAGTGGGAAAATACGAAGGTGAACATCATAGACACG
CCAGGACATATGGATTTCTTAGCAGAAGTATATCGTTCATTATCAGTTTTAGATGGGGCA
ATTCTACTGATTTCTGCAAAAGATGGCGTACAAGCACAAACTCGTATATTATTTCATGCA
CTTAGGAAAATGGGGATTCCCACAATCTTTTTTATCAATAAGATTGACCAAAATGGAATT
GATTTATCAACGGTTTATCAGGATATTAAAGAGAAACTTTCTGCCGAAATTGTAATCAAA
CAGAAGGTAGAACTGTATCCTAATATGTGTGTGACGAACTTTACCGAATCTGAACAATGG
GATATGGTAATAGAAGGAAATGATTACCTTTTGGAGAAATATACGTCTGGGAAATTATTG
GAAGCATTAGAACTCGAACAAGAGGAAAGCATAAGATTTCATAATTGTTCCCTGTTCCCT
GTTTATCACGGAAGTGCAAAAAACAATATAGGGATTGATAACCTTATAGAAGTGATTACG
AATAAATTTTATTCATCAACACATCGAGGTCAGTCTGAACTTTGCGGAAAAGTTTTCAAA
ATTGAGTATTCGGAAAAAAGACAGCGTCTTGCATATATACGTCTTTATAGTGGCGTACTG
CATTTGCGAGATCCGGTTAGAATATCGGAAAAGGAAAAAATAAAAATTACAGAAATGTAT
ACTTCAATAAATGGTGAATTATGTAAAATCGATAAGGCTTATTCCGGGGAAATTGTTATT
TTGCAGAATGAGTTTTTGAAGTTAAATAGTGTTCTTGGAGATACAAAGCTATTGCCACAG
AGAGAGAGAATTGAAAATCCCCTCCCTCTGCTGCAAACGACTGTTGAACCGAGCAAACCT
CAACAAAGGGAAATGTTACTTGATGCACTTTTAGAAATCTCCGACAGTGACCCGCTTCTG
CGATATTATGTGGATTCTGCGACACATGAAATCATACTTTCTTTCTTAGGGAAAGTACAA
ATGGAAGTGACTTGTGCTCTGCTGCAAGAAAAGTATCATGTGGAGATAGAAATAAAAGAG
CCTACAGTCATTTATATGGAAAGACCGTTAAAAAAAGCAGAGTATACCATTCACATCGAA
GTTCCACCGAATCCTTTCTGGGCTTCCATTGGTCTATCTGTAGCACCGCTTCCATTAGGG
AGCGGAGTACAGTATGAGAGCTCGGTTTCTCTTGGATACTTAAATCAATCGTTTCAAAAT
GCAGTTATGGAGGGGATACGCTATGGCTGTGAACAAGGATTGTATGGTTGGAATGTGACG
GACTGTAAAATCTGTTTTAAGTATGGCTTATACTATAGCCCTGTTAGTACCCCAGCAGAT
TTTCGGATGCTTGCTCCTATTGTATTGGAACAAGTCTTAAAAAAAGCTGGAACAGAATTG
TTAGAGCCATATCTTAGTTTTAAAATTTATGCGCCACAGGAATATCTTTCACGAGCATAC
AACGATGCTCCTAAATATTGTGCGAACATCGTAGACACTCAATTGAAAAATAATGAGGTC
ATTCTTAGTGGAGAAATCCCTGCTCGGTGTATTCAAAAATATCGTAGTGATTTAACTTTC
TTTACAAATGGACGTAGTGTTTGTTTAACAGAGTTAAAAGGGTACCATGTTACTACCGGT
GAACCTGTTTGCCAGCCCCGTCGTCCAAATAGTCGGATAGATAAAGTACGATATATGTTC
AATAAAATAACTTAG
>46964|536928|Neisseria_gonorrhoeae|32|Neisseria_gonorrhoeae:1-1935
ATGGAGGAAAATCACATGAAAATTATTAATATTGGAGTTTTAGCTCATGTTGATGCAGGA
AAAACTACCTTAACAGAAAGCTTATTATATAACAGTGGAGCGATTACAGAATTAGGAAGC
GTGGACAAAGGTACAACGAGGACGGATAATACGCTTTTAGAACGTCAGAGAGGAATTACA
ATTCAGACAGGAATAACCTCTTTTCAGTGGGAAAATACGAAGGTGAACATCATAGACACG
CCAGGACATATGGATTTCTTAGCAGAAGTATATCGTTCATTATCAGTTTTAGATGGGGCA
ATTCTACTGATTTCTGCAAAAGATGGCGTACAAGCACAAACTCGTATATTATTTCATGCA
CTTAGGAAAATGGGGATTCCCACAATCTTTTTTATCAATAAGATTGACCAAAATGGAATT
GATTTATCAACGGTTTATCAGGATATTAAAGAGAAACTTTCTGCCGAAATTGTAATCAAA
CAGAAGGTAGAACTGTATCCTAATATGTGTGTGACGAACTTTACCGAATCTGAACAATGG
GATATGGTAATAGAAGGAAATGATTACCTTTTGGAGAAATATACGTCTGGGAAATTATTG
GAAGCATTAGAACTCGAACAAGAGGAAAGCATAAGATTTCATAATTGTTCCCTGTTCCCT
GTTTATCACGGAAGTGCAAAAAACAATATAGGGATTGATAACCTTATAGAAGTGATTACG
AATAAATTTTATTCATCAACACATCGAGGTCAGTCTGAACTTTGCGGAAAAGTTTTCAAA
ATTGAGTATTCGGAAAAAAGACAGCGTCTTGCATATATACGTCTTTATAGTGGCGTACTG
CATTTGCGAGATCCGGTTAGAATATCGGAAAAGGAAAAAATAAAAATTACAGAAATGTAT
ACTTCAATAAATGGTGAATTATGTAAAATCGATAAGGCTTATTCCGGGGAAATTGTTATT
TTGCAGAATGAGTTTTTGAAGTTAAATAGTGTTCTTGGAGATACAAAGCTATTGCCACAG
AGAGAGAGAATTGAAAATCCCCTCCCTCTGCTGCAAACGACTGTTGAACCGAGCAAACCT
CAACAAAGGGAAATGTTACTTGATGCACTTTTAGAAATCTCCGACAGTGACCCGCTTCTG
CGATATTATGTGGATTCTGCGACACATGAAATCATACTTTCTTTCTTAGGGAAAGTACAA
ATGGAAGTGACTTGTGCTCTGCTGCAAGAAAAGTATCATGTGGAGATAGAAATAAAAGAG
CCTACAGTCATTTATATGGAAAGACCGTTAAAAAAAGCAGAGTATACCATTCACATCGAA
GTTCCACCGAATCCTTTCTGGGCTTCCATTGGTCTATCTGTAGCACCGCTTCCATTAGGG
AGCGGAGTACAGTATGAGAGCTCGGTTTCTCTTGGATACTTAAATCAATCGTTTCAAAAT
GCAGTTATGGAGGGGATACGCTATGGCTGTGAACAAGGATTGTATGGTTGGAATGTGACG
GACTGTAAAATCTGTTTTAAGTATGGCTTATACTATAGCCCTGTTAGTACCCCAGCAGAT
TTTCGGATGCTTGCTCCTATTGTATTGGAACAAGTCTTAAAAAAAGCTGGAACAGAATTG
TTAGAGCCATATCTTAGTTTTAAAATTTATGCGCCACAGGAATATCTTTCACGAGCATAC
AACGATGCTCCTAAATATTGTGCGAACATCGTAGACACTCAATTGAAAAATAATGAGGTC
ATTCTTAGTGGAGAAATCCCTGCTCGGTGTATTCAAAAATATCGTAGTGATTTAACTTTC
TTTACAAATGGACGTAGTGTTTGTTTAACAGAGTTAAAAGGGTACCATGTTACTACCGGT
GAACCTGTTTGCCAGCCCCGTCGTCCAAATAGTCGGATAGATAAAGTACGATATATGTTC
AATAAAATAACTTAG
>47026|GNCWGS_03GN_87|Neisseria_gonorrhoeae||Neisseria_gonorrhoeae:1-1935
ATGGAGGAAAATCACATGAAAATTATTAATATTGGAGTTTTAGCTCATGTTGATGCAGGA
AAAACTACCTTAACAGAAAGCTTATTATATAACAGTGGAGCGATTACAGAATTAGGAAGC
GTGGACAAAGGTACAACGAGGACGGATAATACGCTTTTAGAACGTCAGAGAGGAATTACA
ATTCAGACAGGAATAACCTCTTTTCAGTGGGAAAATACGAAGGTGAACATCATAGACACG
CCAGGACATATGGATTTCTTAGCAGAAGTATATCGTTCATTATCAGTTTTAGATGGGGCA
ATTCTACTGATTTCTGCAAAAGATGGCGTACAAGCACAAACTCGTATATTATTTCATGCA
CTTAGGAAAATGGGGATTCCCACAATCTTTTTTATCAATAAGATTGACCAAAATGGAATT
GATTTATCAACGGTTTATCAGGATATTAAAGAGAAACTTTCTGCCGAAATTGTAATCAAA
CAGAAGGTAGAACTGTATCCTAATATGTGTGTGACGAACTTTACCGAATCTGAACAATGG
GATATGGTAATAGAAGGAAATGATTACCTTTTGGAGAAATATACGTCTGGGAAATTATTG
GAAGCATTAGAACTCGAACAAGAGGAAAGCATAAGATTTCATAATTGTTCCCTGTTCCCT
GTTTATCACGGAAGTGCAAAAAACAATATAGGGATTGATAACCTTATAGAAGTGATTACG
AATAAATTTTATTCATCAACACATCGAGGTCAGTCTGAACTTTGCGGAAAAGTTTTCAAA
ATTGAGTATTCGGAAAAAAGACAGCGTCTTGCATATATACGTCTTTATAGTGGCGTACTG
CATTTGCGAGATCCGGTTAGAATATCGGAAAAGGAAAAAATAAAAATTACAGAAATGTAT
ACTTCAATAAATGGTGAATTATGTAAAATCGATAAGGCTTATTCCGGGGAAATTGTTATT
TTGCAGAATGAGTTTTTGAAGTTAAATAGTGTTCTTGGAGATACAAAGCTATTGCCACAG
AGAGAGAGAATTGAAAATCCCCTCCCTCTGCTGCAAACGACTGTTGAACCGAGCAAACCT
CAACAAAGGGAAATGTTACTTGATGCACTTTTAGAAATCTCCGACAGTGACCCGCTTCTG
CGATATTATGTGGATTCTGCGACACATGAAATCATACTTTCTTTCTTAGGGAAAGTACAA
ATGGAAGTGACTTGTGCTCTGCTGCAAGAAAAGTATCATGTGGAGATAGAAATAAAAGAG
CCTACAGTCATTTATATGGAAAGACCGTTAAAAAAAGCAGAGTATACCATTCACATCGAA
GTTCCACCGAATCCTTTCTGGGCTTCCATTGGTCTATCTGTAGCACCGCTTCCATTAGGG
AGCGGAGTACAGTATGAGAGCTCGGTTTCTCTTGGATACTTAAATCAATCGTTTCAAAAT
GCAGTTATGGAGGGGATACGCTATGGCTGTGAACAAGGATTGTATGGTTGGAATGTGACG
GACTGTAAAATCTGTTTTAAGTATGGCTTATACTATAGCCCTGTTAGTACCCCAGCAGAT
TTTCGGATGCTTGCTCCTATTGTATTGGAACAAGTCTTAAAAAAAGCTGGAACAGAATTG
TTAGAGCCATATCTTAGTTTTAAAATTTATGCGCCACAGGAATATCTTTCACGAGCATAC
AACGATGCTCCTAAATATTGTGCGAACATCGTAGACACTCAATTGAAAAATAATGAGGTC
ATTCTTAGTGGAGAAATCCCTGCTCGGTGTATTCAAAAATATCGTAGTGATTTAACTTTC
TTTACAAATGGACGTAGTGTTTGTTTAACAGAGTTAAAAGGGTACCATGTTACTACCGGT
GAACCTGTTTGCCAGCCCCGTCGTCCAAATAGTCGGATAGATAAAGTACGATATATGTTC
AATAAAATAACTTAG
>47029|GNCWGS_04CD|Neisseria_gonorrhoeae||Neisseria_gonorrhoeae:1-1935
ATGGAGGAAAATCACATGAAAATTATTAATATTGGAGTTTTAGCTCATGTTGATGCAGGA
AAAACTACCTTAACAGAAAGCTTATTATATAACAGTGGAGCGATTACAGAATTAGGAAGC
GTGGACAAAGGTACAACGAGGACGGATAATACGCTTTTAGAACGTCAGAGAGGAATTACA
ATTCAGACAGGAATAACCTCTTTTCAGTGGGAAAATACGAAGGTGAACATCATAGACACG
CCAGGACATATGGATTTCTTAGCAGAAGTATATCGTTCATTATCAGTTTTAGATGGGGCA
ATTCTACTGATTTCTGCAAAAGATGGCGTACAAGCACAAACTCGTATATTATTTCATGCA
CTTAGGAAAATGGGGATTCCCACAATCTTTTTTATCAATAAGATTGACCAAAATGGAATT
GATTTATCAACGGTTTATCAGGATATTAAAGAGAAACTTTCTGCCGAAATTGTAATCAAA
CAGAAGGTAGAACTGTATCCTAATATGTGTGTGACGAACTTTACCGAATCTGAACAATGG
GATATGGTAATAGAAGGAAATGATTACCTTTTGGAGAAATATACGTCTGGGAAATTATTG
GAAGCATTAGAACTCGAACAAGAGGAAAGCATAAGATTTCATAATTGTTCCCTGTTCCCT
GTTTATCACGGAAGTGCAAAAAACAATATAGGGATTGATAACCTTATAGAAGTGATTACG
AATAAATTTTATTCATCAACACATCGAGGTCAGTCTGAACTTTGCGGAAAAGTTTTCAAA
ATTGAGTATTCGGAAAAAAGACAGCGTCTTGCATATATACGTCTTTATAGTGGCGTACTG
CATTTGCGAGATCCGGTTAGAATATCGGAAAAGGAAAAAATAAAAATTACAGAAATGTAT
ACTTCAATAAATGGTGAATTATGTAAAATCGATAAGGCTTATTCCGGGGAAATTGTTATT
TTGCAGAATGAGTTTTTGAAGTTAAATAGTGTTCTTGGAGATACAAAGCTATTGCCACAG
AGAGAGAGAATTGAAAATCCCCTCCCTCTGCTGCAAACGACTGTTGAACCGAGCAAACCT
CAACAAAGGGAAATGTTACTTGATGCACTTTTAGAAATCTCCGACAGTGACCCGCTTCTG
CGATATTATGTGGATTCTGCGACACATGAAATCATACTTTCTTTCTTAGGGAAAGTACAA
ATGGAAGTGACTTGTGCTCTGCTGCAAGAAAAGTATCATGTGGAGATAGAAATAAAAGAG
CCTACAGTCATTTATATGGAAAGACCGTTAAAAAAAGCAGAGTATACCATTCACATCGAA
GTTCCACCGAATCCTTTCTGGGCTTCCATTGGTCTATCTGTAGCACCGCTTCCATTAGGG
AGCGGAGTACAGTATGAGAGCTCGGTTTCTCTTGGATACTTAAATCAATCGTTTCAAAAT
GCAGTTATGGAGGGGATACGCTATGGCTGTGAACAAGGATTGTATGGTTGGAATGTGACG
GACTGTAAAATCTGTTTTAAGTATGGCTTATACTATAGCCCTGTTAGTACCCCAGCAGAT
TTTCGGATGCTTGCTCCTATTGTATTGGAACAAGTCTTAAAAAAAGCTGGAACAGAATTG
TTAGAGCCATATCTTAGTTTTAAAATTTATGCGCCACAGGAATATCTTTCACGAGCATAC
AACGATGCTCCTAAATATTGTGCGAACATCGTAGACACTCAATTGAAAAATAATGAGGTC
ATTCTTAGTGGAGAAATCCCTGCTCGGTGTATTCAAAAATATCGTAGTGATTTAACTTTC
TTTACAAATGGACGTAGTGTTTGTTTAACAGAGTTAAAAGGGTACCATGTTACTACCGGT
GAACCTGTTTGCCAGCCCCGTCGTCCAAATAGTCGGATAGATAAAGTACGATATATGTTC
AATAAAATAACTTAG
>47031|GNCWGS_061Z|Neisseria_gonorrhoeae||Neisseria_gonorrhoeae:1-1935
ATGGAGGAAAATCACATGAAAATTATTAATATTGGAGTTTTAGCTCATGTTGATGCAGGA
AAAACTACCTTAACAGAAAGCTTATTATATAACAGTGGAGCGATTACAGAATTAGGAAGC
GTGGACAAAGGTACAACGAGGACGGATAATACGCTTTTAGAACGTCAGAGAGGAATTACA
ATTCAGACAGGAATAACCTCTTTTCAGTGGGAAAATACGAAGGTGAACATCATAGACACG
CCAGGACATATGGATTTCTTAGCAGAAGTATATCGTTCATTATCAGTTTTAGATGGGGCA
ATTCTACTGATTTCTGCAAAAGATGGCGTACAAGCACAAACTCGTATATTATTTCATGCA
CTTAGGAAAATGGGGATTCCCACAATCTTTTTTATCAATAAGATTGACCAAAATGGAATT
GATTTATCAACGGTTTATCAGGATATTAAAGAGAAACTTTCTGCCGAAATTGTAATCAAA
CAGAAGGTAGAACTGTATCCTAATATGTGTGTGACGAACTTTACCGAATCTGAACAATGG
GATATGGTAATAGAAGGAAATGATTACCTTTTGGAGAAATATACGTCTGGGAAATTATTG
GAAGCATTAGAACTCGAACAAGAGGAAAGCATAAGATTTCATAATTGTTCCCTGTTCCCT
GTTTATCACGGAAGTGCAAAAAACAATATAGGGATTGATAACCTTATAGAAGTGATTACG
AATAAATTTTATTCATCAACACATCGAGGTCAGTCTGAACTTTGCGGAAAAGTTTTCAAA
ATTGAGTATTCGGAAAAAAGACAGCGTCTTGCATATATACGTCTTTATAGTGGCGTACTG
CATTTGCGAGATCCGGTTAGAATATCGGAAAAGGAAAAAATAAAAATTACAGAAATGTAT
ACTTCAATAAATGGTGAATTATGTAAAATCGATAAGGCTTATTCCGGGGAAATTGTTATT
TTGCAGAATGAGTTTTTGAAGTTAAATAGTGTTCTTGGAGATACAAAGCTATTGCCACAG
AGAGAGAGAATTGAAAATCCCCTCCCTCTGCTGCAAACGACTGTTGAACCGAGCAAACCT
CAACAAAGGGAAATGTTACTTGATGCACTTTTAGAAATCTCCGACAGTGACCCGCTTCTG
CGATATTATGTGGATTCTGCGACACATGAAATCATACTTTCTTTCTTAGGGAAAGTACAA
ATGGAAGTGACTTGTGCTCTGCTGCAAGAAAAGTATCATGTGGAGATAGAAATAAAAGAG
CCTACAGTCATTTATATGGAAAGACCGTTAAAAAAAGCAGAGTATACCATTCACATCGAA
GTTCCACCGAATCCTTTCTGGGCTTCCATTGGTCTATCTGTAGCACCGCTTCCATTAGGG
AGCGGAGTACAGTATGAGAGCTCGGTTTCTCTTGGATACTTAAATCAATCGTTTCAAAAT
GCAGTTATGGAGGGGATACGCTATGGCTGTGAACAAGGATTGTATGGTTGGAATGTGACG
GACTGTAAAATCTGTTTTAAGTATGGCTTATACTATAGCCCTGTTAGTACCCCAGCAGAT
TTTCGGATGCTTGCTCCTATTGTATTGGAACAAGTCTTAAAAAAAGCTGGAACAGAATTG
TTAGAGCCATATCTTAGTTTTAAAATTTATGCGCCACAGGAATATCTTTCACGAGCATAC
AACGATGCTCCTAAATATTGTGCGAACATCGTAGACACTCAATTGAAAAATAATGAGGTC
ATTCTTAGTGGAGAAATCCCTGCTCGGTGTATTCAAAAATATCGTAGTGATTTAACTTTC
TTTACAAATGGACGTAGTGTTTGTTTAACAGAGTTAAAAGGGTACCATGTTACTACCGGT
GAACCTGTTTGCCAGCCCCGTCGTCCAAATAGTCGGATAGATAAAGTACGATATATGTTC
AATAAAATAACTTAG
>47035|GNCWGS_07AD_68|Neisseria_gonorrhoeae||Neisseria_gonorrhoeae:1-1935
ATGGAGGAAAATCACATGAAAATTATTAATATTGGAGTTTTAGCTCATGTTGATGCAGGA
AAAACTACCTTAACAGAAAGCTTATTATATAACAGTGGAGCGATTACAGAATTAGGAAGC
GTGGACAAAGGTACAACGAGGACGGATAATACGCTTTTAGAACGTCAGAGAGGAATTACA
ATTCAGACAGGAATAACCTCTTTTCAGTGGGAAAATACGAAGGTGAACATCATAGACACG
CCAGGACATATGGATTTCTTAGCAGAAGTATATCGTTCATTATCAGTTTTAGATGGGGCA
ATTCTACTGATTTCTGCAAAAGATGGCGTACAAGCACAAACTCGTATATTATTTCATGCA
CTTAGGAAAATGGGGATTCCCACAATCTTTTTTATCAATAAGATTGACCAAAATGGAATT
GATTTATCAACGGTTTATCAGGATATTAAAGAGAAACTTTCTGCCGAAATTGTAATCAAA
CAGAAGGTAGAACTGTATCCTAATATGTGTGTGACGAACTTTACCGAATCTGAACAATGG
GATATGGTAATAGAAGGAAATGATTACCTTTTGGAGAAATATACGTCTGGGAAATTATTG
GAAGCATTAGAACTCGAACAAGAGGAAAGCATAAGATTTCATAATTGTTCCCTGTTCCCT
GTTTATCACGGAAGTGCAAAAAACAATATAGGGATTGATAACCTTATAGAAGTGATTACG
AATAAATTTTATTCATCAACACATCGAGGTCAGTCTGAACTTTGCGGAAAAGTTTTCAAA
ATTGAGTATTCGGAAAAAAGACAGCGTCTTGCATATATACGTCTTTATAGTGGCGTACTG
CATTTGCGAGATCCGGTTAGAATATCGGAAAAGGAAAAAATAAAAATTACAGAAATGTAT
ACTTCAATAAATGGTGAATTATGTAAAATCGATAAGGCTTATTCCGGGGAAATTGTTATT
TTGCAGAATGAGTTTTTGAAGTTAAATAGTGTTCTTGGAGATACAAAGCTATTGCCACAG
AGAGAGAGAATTGAAAATCCCCTCCCTCTGCTGCAAACGACTGTTGAACCGAGCAAACCT
CAACAAAGGGAAATGTTACTTGATGCACTTTTAGAAATCTCCGACAGTGACCCGCTTCTG
CGATATTATGTGGATTCTGCGACACATGAAATCATACTTTCTTTCTTAGGGAAAGTACAA
ATGGAAGTGACTTGTGCTCTGCTGCAAGAAAAGTATCATGTGGAGATAGAAATAAAAGAG
CCTACAGTCATTTATATGGAAAGACCGTTAAAAAAAGCAGAGTATACCATTCACATCGAA
GTTCCACCGAATCCTTTCTGGGCTTCCATTGGTCTATCTGTAGCACCGCTTCCATTAGGG
AGCGGAGTACAGTATGAGAGCTCGGTTTCTCTTGGATACTTAAATCAATCGTTTCAAAAT
GCAGTTATGGAGGGGATACGCTATGGCTGTGAACAAGGATTGTATGGTTGGAATGTGACG
GACTGTAAAATCTGTTTTAAGTATGGCTTATACTATAGCCCTGTTAGTACCCCAGCAGAT
TTTCGGATGCTTGCTCCTATTGTATTGGAACAAGTCTTAAAAAAAGCTGGAACAGAATTG
TTAGAGCCATATCTTAGTTTTAAAATTTATGCGCCACAGGAATATCTTTCACGAGCATAC
AACGATGCTCCTAAATATTGTGCGAACATCGTAGACACTCAATTGAAAAATAATGAGGTC
ATTCTTAGTGGAGAAATCCCTGCTCGGTGTATTCAAAAATATCGTAGTGATTTAACTTTC
TTTACAAATGGACGTAGTGTTTGTTTAACAGAGTTAAAAGGGTACCATGTTACTACCGGT
GAACCTGTTTGCCAGCCCCGTCGTCCAAATAGTCGGATAGATAAAGTACGATATATGTTC
AATAAAATAACTTAG
>47036|GNCWGS_07AG_69|Neisseria_gonorrhoeae||Neisseria_gonorrhoeae:1-1935
ATGGAGGAAAATCACATGAAAATTATTAATATTGGAGTTTTAGCTCATGTTGATGCAGGA
AAAACTACCTTAACAGAAAGCTTATTATATAACAGTGGAGCGATTACAGAATTAGGAAGC
GTGGACAAAGGTACAACGAGGACGGATAATACGCTTTTAGAACGTCAGAGAGGAATTACA
ATTCAGACAGGAATAACCTCTTTTCAGTGGGAAAATACGAAGGTGAACATCATAGACACG
CCAGGACATATGGATTTCTTAGCAGAAGTATATCGTTCATTATCAGTTTTAGATGGGGCA
ATTCTACTGATTTCTGCAAAAGATGGCGTACAAGCACAAACTCGTATATTATTTCATGCA
CTTAGGAAAATGGGGATTCCCACAATCTTTTTTATCAATAAGATTGACCAAAATGGAATT
GATTTATCAACGGTTTATCAGGATATTAAAGAGAAACTTTCTGCCGAAATTGTAATCAAA
CAGAAGGTAGAACTGTATCCTAATATGTGTGTGACGAACTTTACCGAATCTGAACAATGG
GATATGGTAATAGAAGGAAATGATTACCTTTTGGAGAAATATACGTCTGGGAAATTATTG
GAAGCATTAGAACTCGAACAAGAGGAAAGCATAAGATTTCATAATTGTTCCCTGTTCCCT
GTTTATCACGGAAGTGCAAAAAACAATATAGGGATTGATAACCTTATAGAAGTGATTACG
AATAAATTTTATTCATCAACACATCGAGGTCAGTCTGAACTTTGCGGAAAAGTTTTCAAA
ATTGAGTATTCGGAAAAAAGACAGCGTCTTGCATATATACGTCTTTATAGTGGCGTACTG
CATTTGCGAGATCCGGTTAGAATATCGGAAAAGGAAAAAATAAAAATTACAGAAATGTAT
ACTTCAATAAATGGTGAATTATGTAAAATCGATAAGGCTTATTCCGGGGAAATTGTTATT
TTGCAGAATGAGTTTTTGAAGTTAAATAGTGTTCTTGGAGATACAAAGCTATTGCCACAG
AGAGAGAGAATTGAAAATCCCCTCCCTCTGCTGCAAACGACTGTTGAACCGAGCAAACCT
CAACAAAGGGAAATGTTACTTGATGCACTTTTAGAAATCTCCGACAGTGACCCGCTTCTG
CGATATTATGTGGATTCTGCGACACATGAAATCATACTTTCTTTCTTAGGGAAAGTACAA
ATGGAAGTGACTTGTGCTCTGCTGCAAGAAAAGTATCATGTGGAGATAGAAATAAAAGAG
CCTACAGTCATTTATATGGAAAGACCGTTAAAAAAAGCAGAGTATACCATTCACATCGAA
GTTCCACCGAATCCTTTCTGGGCTTCCATTGGTCTATCTGTAGCACCGCTTCCATTAGGG
AGCGGAGTACAGTATGAGAGCTCGGTTTCTCTTGGATACTTAAATCAATCGTTTCAAAAT
GCAGTTATGGAGGGGATACGCTATGGCTGTGAACAAGGATTGTATGGTTGGAATGTGACG
GACTGTAAAATCTGTTTTAAGTATGGCTTATACTATAGCCCTGTTAGTACCCCAGCAGAT
TTTCGGATGCTTGCTCCTATTGTATTGGAACAAGTCTTAAAAAAAGCTGGAACAGAATTG
TTAGAGCCATATCTTAGTTTTAAAATTTATGCGCCACAGGAATATCTTTCACGAGCATAC
AACGATGCTCCTAAATATTGTGCGAACATCGTAGACACTCAATTGAAAAATAATGAGGTC
ATTCTTAGTGGAGAAATCCCTGCTCGGTGTATTCAAAAATATCGTAGTGATTTAACTTTC
TTTACAAATGGACGTAGTGTTTGTTTAACAGAGTTAAAAGGGTACCATGTTACTACCGGT
GAACCTGTTTGCCAGCCCCGTCGTCCAAATAGTCGGATAGATAAAGTACGATATATGTTC
AATAAAATAACTTAG
>47048|GNCWGS_M1KK_99|Neisseria_gonorrhoeae||Neisseria_gonorrhoeae:1-1935
ATGGAGGAAAATCACATGAAAATTATTAATATTGGAGTTTTAGCTCATGTTGATGCAGGA
AAAACTACCTTAACAGAAAGCTTATTATATAACAGTGGAGCGATTACAGAATTAGGAAGC
GTGGACAAAGGTACAACGAGGACGGATAATACGCTTTTAGAACGTCAGAGAGGAATTACA
ATTCAGACAGGAATAACCTCTTTTCAGTGGGAAAATACGAAGGTGAACATCATAGACACG
CCAGGACATATGGATTTCTTAGCAGAAGTATATCGTTCATTATCAGTTTTAGATGGGGCA
ATTCTACTGATTTCTGCAAAAGATGGCGTACAAGCACAAACTCGTATATTATTTCATGCA
CTTAGGAAAATGGGGATTCCCACAATCTTTTTTATCAATAAGATTGACCAAAATGGAATT
GATTTATCAACGGTTTATCAGGATATTAAAGAGAAACTTTCTGCCGAAATTGTAATCAAA
CAGAAGGTAGAACTGTATCCTAATATGTGTGTGACGAACTTTACCGAATCTGAACAATGG
GATATGGTAATAGAAGGAAATGATTACCTTTTGGAGAAATATACGTCTGGGAAATTATTG
GAAGCATTAGAACTCGAACAAGAGGAAAGCATAAGATTTCATAATTGTTCCCTGTTCCCT
GTTTATCACGGAAGTGCAAAAAACAATATAGGGATTGATAACCTTATAGAAGTGATTACG
AATAAATTTTATTCATCAACACATCGAGGTCAGTCTGAACTTTGCGGAAAAGTTTTCAAA
ATTGAGTATTCGGAAAAAAGACAGCGTCTTGCATATATACGTCTTTATAGTGGCGTACTG
CATTTGCGAGATCCGGTTAGAATATCGGAAAAGGAAAAAATAAAAATTACAGAAATGTAT
ACTTCAATAAATGGTGAATTATGTAAAATCGATAAGGCTTATTCCGGGGAAATTGTTATT
TTGCAGAATGAGTTTTTGAAGTTAAATAGTGTTCTTGGAGATACAAAGCTATTGCCACAG
AGAGAGAGAATTGAAAATCCCCTCCCTCTGCTGCAAACGACTGTTGAACCGAGCAAACCT
CAACAAAGGGAAATGTTACTTGATGCACTTTTAGAAATCTCCGACAGTGACCCGCTTCTG
CGATATTATGTGGATTCTGCGACACATGAAATCATACTTTCTTTCTTAGGGAAAGTACAA
ATGGAAGTGACTTGTGCTCTGCTGCAAGAAAAGTATCATGTGGAGATAGAAATAAAAGAG
CCTACAGTCATTTATATGGAAAGACCGTTAAAAAAAGCAGAGTATACCATTCACATCGAA
GTTCCACCGAATCCTTTCTGGGCTTCCATTGGTCTATCTGTAGCACCGCTTCCATTAGGG
AGCGGAGTACAGTATGAGAGCTCGGTTTCTCTTGGATACTTAAATCAATCGTTTCAAAAT
GCAGTTATGGAGGGGATACGCTATGGCTGTGAACAAGGATTGTATGGTTGGAATGTGACG
GACTGTAAAATCTGTTTTAAGTATGGCTTATACTATAGCCCTGTTAGTACCCCAGCAGAT
TTTCGGATGCTTGCTCCTATTGTATTGGAACAAGTCTTAAAAAAAGCTGGAACAGAATTG
TTAGAGCCATATCTTAGTTTTAAAATTTATGCGCCACAGGAATATCTTTCACGAGCATAC
AACGATGCTCCTAAATATTGTGCGAACATCGTAGACACTCAATTGAAAAATAATGAGGTC
ATTCTTAGTGGAGAAATCCCTGCTCGGTGTATTCAAAAATATCGTAGTGATTTAACTTTC
TTTACAAATGGACGTAGTGTTTGTTTAACAGAGTTAAAAGGGTACCATGTTACTACCGGT
GAACCTGTTTGCCAGCCCCGTCGTCCAAATAGTCGGATAGATAAAGTACGATATATGTTC
AATAAAATAACTTAG
>47369|SRR3343495|Neisseria_gonorrhoeae||Neisseria_gonorrhoeae:1-1935
ATGGAGGAAAATCACATGAAAATTATTAATATTGGAGTTTTAGCTCATGTTGATGCAGGA
AAAACTACCTTAACAGAAAGCTTATTATATAACAGTGGAGCGATTACAGAATTAGGAAGC
GTGGACAAAGGTACAACGAGGACGGATAATACGCTTTTAGAACGTCAGAGAGGAATTACA
ATTCAGACAGGAATAACCTCTTTTCAGTGGGAAAATACGAAGGTGAACATCATAGACACG
CCAGGACATATGGATTTCTTAGCAGAAGTATATCGTTCATTATCAGTTTTAGATGGGGCA
ATTCTACTGATTTCTGCAAAAGATGGCGTACAAGCACAAACTCGTATATTATTTCATGCA
CTTAGGAAAATGGGGATTCCCACAATCTTTTTTATCAATAAGATTGACCAAAATGGAATT
GATTTATCAACGGTTTATCAGGATATTAAAGAGAAACTTTCTGCCGAAATTGTAATCAAA
CAGAAGGTAGAACTGTATCCTAATATGTGTGTGACGAACTTTACCGAATCTGAACAATGG
GATATGGTAATAGAAGGAAATGATTACCTTTTGGAGAAATATACGTCTGGGAAATTATTG
GAAGCATTAGAACTCGAACAAGAGGAAAGCATAAGATTTCATAATTGTTCCCTGTTCCCT
GTTTATCACGGAAGTGCAAAAAACAATATAGGGATTGATAACCTTATAGAAGTGATTACG
AATAAATTTTATTCATCAACACATCGAGGTCAGTCTGAACTTTGCGGAAAAGTTTTCAAA
ATTGAGTATTCGGAAAAAAGACAGCGTCTTGCATATATACGTCTTTATAGTGGCGTACTG
CATTTGCGAGATCCGGTTAGAATATCGGAAAAGGAAAAAATAAAAATTACAGAAATGTAT
ACTTCAATAAATGGTGAATTATGTAAAATCGATAAGGCTTATTCCGGGGAAATTGTTATT
TTGCAGAATGAGTTTTTGAAGTTAAATAGTGTTCTTGGAGATACAAAGCTATTGCCACAG
AGAGAGAGAATTGAAAATCCCCTCCCTCTGCTGCAAACGACTGTTGAACCGAGCAAACCT
CAACAAAGGGAAATGTTACTTGATGCACTTTTAGAAATCTCCGACAGTGACCCGCTTCTG
CGATATTATGTGGATTCTGCGACACATGAAATCATACTTTCTTTCTTAGGGAAAGTACAA
ATGGAAGTGACTTGTGCTCTGCTGCAAGAAAAGTATCATGTGGAGATAGAAATAAAAGAG
CCTACAGTCATTTATATGGAAAGACCGTTAAAAAAAGCAGAGTATACCATTCACATCGAA
GTTCCACCGAATCCTTTCTGGGCTTCCATTGGTCTATCTGTAGCACCGCTTCCATTAGGG
AGCGGAGTACAGTATGAGAGCTCGGTTTCTCTTGGATACTTAAATCAATCGTTTCAAAAT
GCAGTTATGGAGGGGATACGCTATGGCTGTGAACAAGGATTGTATGGTTGGAATGTGACG
GACTGTAAAATCTGTTTTAAGTATGGCTTATACTATAGCCCTGTTAGTACCCCAGCAGAT
TTTCGGATGCTTGCTCCTATTGTATTGGAACAAGTCTTAAAAAAAGCTGGAACAGAATTG
TTAGAGCCATATCTTAGTTTTAAAATTTATGCGCCACAGGAATATCTTTCACGAGCATAC
AACGATGCTCCTAAATATTGTGCGAACATCGTAGACACTCAATTGAAAAATAATGAGGTC
ATTCTTAGTGGAGAAATCCCTGCTCGGTGTATTCAAAAATATCGTAGTGATTTAACTTTC
TTTACAAATGGACGTAGTGTTTGTTTAACAGAGTTAAAAGGGTACCATGTTACTACCGGT
GAACCTGTTTGCCAGCCCCGTCGTCCAAATAGTCGGATAGATAAAGTACGATATATGTTC
AATAAAATAACTTAG
>47370|SRR3343496|Neisseria_gonorrhoeae||Neisseria_gonorrhoeae:1-1935
ATGGAGGAAAATCACATGAAAATTATTAATATTGGAGTTTTAGCTCATGTTGATGCAGGA
AAAACTACCTTAACAGAAAGCTTATTATATAACAGTGGAGCGATTACAGAATTAGGAAGC
GTGGACAAAGGTACAACGAGGACGGATAATACGCTTTTAGAACGTCAGAGAGGAATTACA
ATTCAGACAGGAATAACCTCTTTTCAGTGGGAAAATACGAAGGTGAACATCATAGACACG
CCAGGACATATGGATTTCTTAGCAGAAGTATATCGTTCATTATCAGTTTTAGATGGGGCA
ATTCTACTGATTTCTGCAAAAGATGGCGTACAAGCACAAACTCGTATATTATTTCATGCA
CTTAGGAAAATGGGGATTCCCACAATCTTTTTTATCAATAAGATTGACCAAAATGGAATT
GATTTATCAACGGTTTATCAGGATATTAAAGAGAAACTTTCTGCCGAAATTGTAATCAAA
CAGAAGGTAGAACTGTATCCTAATATGTGTGTGACGAACTTTACCGAATCTGAACAATGG
GATATGGTAATAGAAGGAAATGATTACCTTTTGGAGAAATATACGTCTGGGAAATTATTG
GAAGCATTAGAACTCGAACAAGAGGAAAGCATAAGATTTCATAATTGTTCCCTGTTCCCT
GTTTATCACGGAAGTGCAAAAAACAATATAGGGATTGATAACCTTATAGAAGTGATTACG
AATAAATTTTATTCATCAACACATCGAGGTCAGTCTGAACTTTGCGGAAAAGTTTTCAAA
ATTGAGTATTCGGAAAAAAGACAGCGTCTTGCATATATACGTCTTTATAGTGGCGTACTG
CATTTGCGAGATCCGGTTAGAATATCGGAAAAGGAAAAAATAAAAATTACAGAAATGTAT
ACTTCAATAAATGGTGAATTATGTAAAATCGATAAGGCTTATTCCGGGGAAATTGTTATT
TTGCAGAATGAGTTTTTGAAGTTAAATAGTGTTCTTGGAGATACAAAGCTATTGCCACAG
AGAGAGAGAATTGAAAATCCCCTCCCTCTGCTGCAAACGACTGTTGAACCGAGCAAACCT
CAACAAAGGGAAATGTTACTTGATGCACTTTTAGAAATCTCCGACAGTGACCCGCTTCTG
CGATATTATGTGGATTCTGCGACACATGAAATCATACTTTCTTTCTTAGGGAAAGTACAA
ATGGAAGTGACTTGTGCTCTGCTGCAAGAAAAGTATCATGTGGAGATAGAAATAAAAGAG
CCTACAGTCATTTATATGGAAAGACCGTTAAAAAAAGCAGAGTATACCATTCACATCGAA
GTTCCACCGAATCCTTTCTGGGCTTCCATTGGTCTATCTGTAGCACCGCTTCCATTAGGG
AGCGGAGTACAGTATGAGAGCTCGGTTTCTCTTGGATACTTAAATCAATCGTTTCAAAAT
GCAGTTATGGAGGGGATACGCTATGGCTGTGAACAAGGATTGTATGGTTGGAATGTGACG
GACTGTAAAATCTGTTTTAAGTATGGCTTATACTATAGCCCTGTTAGTACCCCAGCAGAT
TTTCGGATGCTTGCTCCTATTGTATTGGAACAAGTCTTAAAAAAAGCTGGAACAGAATTG
TTAGAGCCATATCTTAGTTTTAAAATTTATGCGCCACAGGAATATCTTTCACGAGCATAC
AACGATGCTCCTAAATATTGTGCGAACATCGTAGACACTCAATTGAAAAATAATGAGGTC
ATTCTTAGTGGAGAAATCCCTGCTCGGTGTATTCAAAAATATCGTAGTGATTTAACTTTC
TTTACAAATGGACGTAGTGTTTGTTTAACAGAGTTAAAAGGGTACCATGTTACTACCGGT
GAACCTGTTTGCCAGCCCCGTCGTCCAAATAGTCGGATAGATAAAGTACGATATATGTTC
AATAAAATAACTTAG
>47377|SRR3343503|Neisseria_gonorrhoeae||Neisseria_gonorrhoeae:1-1935
ATGGAGGAAAATCACATGAAAATTATTAATATTGGAGTTTTAGCTCATGTTGATGCAGGA
AAAACTACCTTAACAGAAAGCTTATTATATAACAGTGGAGCGATTACAGAATTAGGAAGC
GTGGACAAAGGTACAACGAGGACGGATAATACGCTTTTAGAACGTCAGAGAGGAATTACA
ATTCAGACAGGAATAACCTCTTTTCAGTGGGAAAATACGAAGGTGAACATCATAGACACG
CCAGGACATATGGATTTCTTAGCAGAAGTATATCGTTCATTATCAGTTTTAGATGGGGCA
ATTCTACTGATTTCTGCAAAAGATGGCGTACAAGCACAAACTCGTATATTATTTCATGCA
CTTAGGAAAATGGGGATTCCCACAATCTTTTTTATCAATAAGATTGACCAAAATGGAATT
GATTTATCAACGGTTTATCAGGATATTAAAGAGAAACTTTCTGCCGAAATTGTAATCAAA
CAGAAGGTAGAACTGTATCCTAATATGTGTGTGACGAACTTTACCGAATCTGAACAATGG
GATATGGTAATAGAAGGAAATGATTACCTTTTGGAGAAATATACGTCTGGGAAATTATTG
GAAGCATTAGAACTCGAACAAGAGGAAAGCATAAGATTTCATAATTGTTCCCTGTTCCCT
GTTTATCACGGAAGTGCAAAAAACAATATAGGGATTGATAACCTTATAGAAGTGATTACG
AATAAATTTTATTCATCAACACATCGAGGTCAGTCTGAACTTTGCGGAAAAGTTTTCAAA
ATTGAGTATTCGGAAAAAAGACAGCGTCTTGCATATATACGTCTTTATAGTGGCGTACTG
CATTTGCGAGATCCGGTTAGAATATCGGAAAAGGAAAAAATAAAAATTACAGAAATGTAT
ACTTCAATAAATGGTGAATTATGTAAAATCGATAAGGCTTATTCCGGGGAAATTGTTATT
TTGCAGAATGAGTTTTTGAAGTTAAATAGTGTTCTTGGAGATACAAAGCTATTGCCACAG
AGAGAGAGAATTGAAAATCCCCTCCCTCTGCTGCAAACGACTGTTGAACCGAGCAAACCT
CAACAAAGGGAAATGTTACTTGATGCACTTTTAGAAATCTCCGACAGTGACCCGCTTCTG
CGATATTATGTGGATTCTGCGACACATGAAATCATACTTTCTTTCTTAGGGAAAGTACAA
ATGGAAGTGACTTGTGCTCTGCTGCAAGAAAAGTATCATGTGGAGATAGAAATAAAAGAG
CCTACAGTCATTTATATGGAAAGACCGTTAAAAAAAGCAGAGTATACCATTCACATCGAA
GTTCCACCGAATCCTTTCTGGGCTTCCATTGGTCTATCTGTAGCACCGCTTCCATTAGGG
AGCGGAGTACAGTATGAGAGCTCGGTTTCTCTTGGATACTTAAATCAATCGTTTCAAAAT
GCAGTTATGGAGGGGATACGCTATGGCTGTGAACAAGGATTGTATGGTTGGAATGTGACG
GACTGTAAAATCTGTTTTAAGTATGGCTTATACTATAGCCCTGTTAGTACCCCAGCAGAT
TTTCGGATGCTTGCTCCTATTGTATTGGAACAAGTCTTAAAAAAAGCTGGAACAGAATTG
TTAGAGCCATATCTTAGTTTTAAAATTTATGCGCCACAGGAATATCTTTCACGAGCATAC
AACGATGCTCCTAAATATTGTGCGAACATCGTAGACACTCAATTGAAAAATAATGAGGTC
ATTCTTAGTGGAGAAATCCCTGCTCGGTGTATTCAAAAATATCGTAGTGATTTAACTTTC
TTTACAAATGGACGTAGTGTTTGTTTAACAGAGTTAAAAGGGTACCATGTTACTACCGGT
GAACCTGTTTGCCAGCCCCGTCGTCCAAATAGTCGGATAGATAAAGTACGATATATGTTC
AATAAAATAACTTAG
>47380|SRR3343506|Neisseria_gonorrhoeae||Neisseria_gonorrhoeae:1-1935
ATGGAGGAAAATCACATGAAAATTATTAATATTGGAGTTTTAGCTCATGTTGATGCAGGA
AAAACTACCTTAACAGAAAGCTTATTATATAACAGTGGAGCGATTACAGAATTAGGAAGC
GTGGACAAAGGTACAACGAGGACGGATAATACGCTTTTAGAACGTCAGAGAGGAATTACA
ATTCAGACAGGAATAACCTCTTTTCAGTGGGAAAATACGAAGGTGAACATCATAGACACG
CCAGGACATATGGATTTCTTAGCAGAAGTATATCGTTCATTATCAGTTTTAGATGGGGCA
ATTCTACTGATTTCTGCAAAAGATGGCGTACAAGCACAAACTCGTATATTATTTCATGCA
CTTAGGAAAATGGGGATTCCCACAATCTTTTTTATCAATAAGATTGACCAAAATGGAATT
GATTTATCAACGGTTTATCAGGATATTAAAGAGAAACTTTCTGCCGAAATTGTAATCAAA
CAGAAGGTAGAACTGTATCCTAATATGTGTGTGACGAACTTTACCGAATCTGAACAATGG
GATATGGTAATAGAAGGAAATGATTACCTTTTGGAGAAATATACGTCTGGGAAATTATTG
GAAGCATTAGAACTCGAACAAGAGGAAAGCATAAGATTTCATAATTGTTCCCTGTTCCCT
GTTTATCACGGAAGTGCAAAAAACAATATAGGGATTGATAACCTTATAGAAGTGATTACG
AATAAATTTTATTCATCAACACATCGAGGTCAGTCTGAACTTTGCGGAAAAGTTTTCAAA
ATTGAGTATTCGGAAAAAAGACAGCGTCTTGCATATATACGTCTTTATAGTGGCGTACTG
CATTTGCGAGATCCGGTTAGAATATCGGAAAAGGAAAAAATAAAAATTACAGAAATGTAT
ACTTCAATAAATGGTGAATTATGTAAAATCGATAAGGCTTATTCCGGGGAAATTGTTATT
TTGCAGAATGAGTTTTTGAAGTTAAATAGTGTTCTTGGAGATACAAAGCTATTGCCACAG
AGAGAGAGAATTGAAAATCCCCTCCCTCTGCTGCAAACGACTGTTGAACCGAGCAAACCT
CAACAAAGGGAAATGTTACTTGATGCACTTTTAGAAATCTCCGACAGTGACCCGCTTCTG
CGATATTATGTGGATTCTGCGACACATGAAATCATACTTTCTTTCTTAGGGAAAGTACAA
ATGGAAGTGACTTGTGCTCTGCTGCAAGAAAAGTATCATGTGGAGATAGAAATAAAAGAG
CCTACAGTCATTTATATGGAAAGACCGTTAAAAAAAGCAGAGTATACCATTCACATCGAA
GTTCCACCGAATCCTTTCTGGGCTTCCATTGGTCTATCTGTAGCACCGCTTCCATTAGGG
AGCGGAGTACAGTATGAGAGCTCGGTTTCTCTTGGATACTTAAATCAATCGTTTCAAAAT
GCAGTTATGGAGGGGATACGCTATGGCTGTGAACAAGGATTGTATGGTTGGAATGTGACG
GACTGTAAAATCTGTTTTAAGTATGGCTTATACTATAGCCCTGTTAGTACCCCAGCAGAT
TTTCGGATGCTTGCTCCTATTGTATTGGAACAAGTCTTAAAAAAAGCTGGAACAGAATTG
TTAGAGCCATATCTTAGTTTTAAAATTTATGCGCCACAGGAATATCTTTCACGAGCATAC
AACGATGCTCCTAAATATTGTGCGAACATCGTAGACACTCAATTGAAAAATAATGAGGTC
ATTCTTAGTGGAGAAATCCCTGCTCGGTGTATTCAAAAATATCGTAGTGATTTAACTTTC
TTTACAAATGGACGTAGTGTTTGTTTAACAGAGTTAAAAGGGTACCATGTTACTACCGGT
GAACCTGTTTGCCAGCCCCGTCGTCCAAATAGTCGGATAGATAAAGTACGATATATGTTC
AATAAAATAACTTAG
>47424|SRR3343550|Neisseria_gonorrhoeae||Neisseria_gonorrhoeae:1-1935
ATGGAGGAAAATCACATGAAAATTATTAATATTGGAGTTTTAGCTCATGTTGATGCAGGA
AAAACTACCTTAACAGAAAGCTTATTATATAACAGTGGAGCGATTACAGAATTAGGAAGC
GTGGACAAAGGTACAACGAGGACGGATAATACGCTTTTAGAACGTCAGAGAGGAATTACA
ATTCAGACAGGAATAACCTCTTTTCAGTGGGAAAATACGAAGGTGAACATCATAGACACG
CCAGGACATATGGATTTCTTAGCAGAAGTATATCGTTCATTATCAGTTTTAGATGGGGCA
ATTCTACTGATTTCTGCAAAAGATGGCGTACAAGCACAAACTCGTATATTATTTCATGCA
CTTAGGAAAATGGGGATTCCCACAATCTTTTTTATCAATAAGATTGACCAAAATGGAATT
GATTTATCAACGGTTTATCAGGATATTAAAGAGAAACTTTCTGCCGAAATTGTAATCAAA
CAGAAGGTAGAACTGTATCCTAATATGTGTGTGACGAACTTTACCGAATCTGAACAATGG
GATATGGTAATAGAAGGAAATGATTACCTTTTGGAGAAATATACGTCTGGGAAATTATTG
GAAGCATTAGAACTCGAACAAGAGGAAAGCATAAGATTTCATAATTGTTCCCTGTTCCCT
GTTTATCACGGAAGTGCAAAAAACAATATAGGGATTGATAACCTTATAGAAGTGATTACG
AATAAATTTTATTCATCAACACATCGAGGTCAGTCTGAACTTTGCGGAAAAGTTTTCAAA
ATTGAGTATTCGGAAAAAAGACAGCGTCTTGCATATATACGTCTTTATAGTGGCGTACTG
CATTTGCGAGATCCGGTTAGAATATCGGAAAAGGAAAAAATAAAAATTACAGAAATGTAT
ACTTCAATAAATGGTGAATTATGTAAAATCGATAAGGCTTATTCCGGGGAAATTGTTATT
TTGCAGAATGAGTTTTTGAAGTTAAATAGTGTTCTTGGAGATACAAAGCTATTGCCACAG
AGAGAGAGAATTGAAAATCCCCTCCCTCTGCTGCAAACGACTGTTGAACCGAGCAAACCT
CAACAAAGGGAAATGTTACTTGATGCACTTTTAGAAATCTCCGACAGTGACCCGCTTCTG
CGATATTATGTGGATTCTGCGACACATGAAATCATACTTTCTTTCTTAGGGAAAGTACAA
ATGGAAGTGACTTGTGCTCTGCTGCAAGAAAAGTATCATGTGGAGATAGAAATAAAAGAG
CCTACAGTCATTTATATGGAAAGACCGTTAAAAAAAGCAGAGTATACCATTCACATCGAA
GTTCCACCGAATCCTTTCTGGGCTTCCATTGGTCTATCTGTAGCACCGCTTCCATTAGGG
AGCGGAGTACAGTATGAGAGCTCGGTTTCTCTTGGATACTTAAATCAATCGTTTCAAAAT
GCAGTTATGGAGGGGATACGCTATGGCTGTGAACAAGGATTGTATGGTTGGAATGTGACG
GACTGTAAAATCTGTTTTAAGTATGGCTTATACTATAGCCCTGTTAGTACCCCAGCAGAT
TTTCGGATGCTTGCTCCTATTGTATTGGAACAAGTCTTAAAAAAAGCTGGAACAGAATTG
TTAGAGCCATATCTTAGTTTTAAAATTTATGCGCCACAGGAATATCTTTCACGAGCATAC
AACGATGCTCCTAAATATTGTGCGAACATCGTAGACACTCAATTGAAAAATAATGAGGTC
ATTCTTAGTGGAGAAATCCCTGCTCGGTGTATTCAAAAATATCGTAGTGATTTAACTTTC
TTTACAAATGGACGTAGTGTTTGTTTAACAGAGTTAAAAGGGTACCATGTTACTACCGGT
GAACCTGTTTGCCAGCCCCGTCGTCCAAATAGTCGGATAGATAAAGTACGATATATGTTC
AATAAAATAACTTAG
>47432|SRR3343558|Neisseria_gonorrhoeae||Neisseria_gonorrhoeae:1-1935
ATGGAGGAAAATCACATGAAAATTATTAATATTGGAGTTTTAGCTCATGTTGATGCAGGA
AAAACTACCTTAACAGAAAGCTTATTATATAACAGTGGAGCGATTACAGAATTAGGAAGC
GTGGACAAAGGTACAACGAGGACGGATAATACGCTTTTAGAACGTCAGAGAGGAATTACA
ATTCAGACAGGAATAACCTCTTTTCAGTGGGAAAATACGAAGGTGAACATCATAGACACG
CCAGGACATATGGATTTCTTAGCAGAAGTATATCGTTCATTATCAGTTTTAGATGGGGCA
ATTCTACTGATTTCTGCAAAAGATGGCGTACAAGCACAAACTCGTATATTATTTCATGCA
CTTAGGAAAATGGGGATTCCCACAATCTTTTTTATCAATAAGATTGACCAAAATGGAATT
GATTTATCAACGGTTTATCAGGATATTAAAGAGAAACTTTCTGCCGAAATTGTAATCAAA
CAGAAGGTAGAACTGTATCCTAATATGTGTGTGACGAACTTTACCGAATCTGAACAATGG
GATATGGTAATAGAAGGAAATGATTACCTTTTGGAGAAATATACGTCTGGGAAATTATTG
GAAGCATTAGAACTCGAACAAGAGGAAAGCATAAGATTTCATAATTGTTCCCTGTTCCCT
GTTTATCACGGAAGTGCAAAAAACAATATAGGGATTGATAACCTTATAGAAGTGATTACG
AATAAATTTTATTCATCAACACATCGAGGTCAGTCTGAACTTTGCGGAAAAGTTTTCAAA
ATTGAGTATTCGGAAAAAAGACAGCGTCTTGCATATATACGTCTTTATAGTGGCGTACTG
CATTTGCGAGATCCGGTTAGAATATCGGAAAAGGAAAAAATAAAAATTACAGAAATGTAT
ACTTCAATAAATGGTGAATTATGTAAAATCGATAAGGCTTATTCCGGGGAAATTGTTATT
TTGCAGAATGAGTTTTTGAAGTTAAATAGTGTTCTTGGAGATACAAAGCTATTGCCACAG
AGAGAGAGAATTGAAAATCCCCTCCCTCTGCTGCAAACGACTGTTGAACCGAGCAAACCT
CAACAAAGGGAAATGTTACTTGATGCACTTTTAGAAATCTCCGACAGTGACCCGCTTCTG
CGATATTATGTGGATTCTGCGACACATGAAATCATACTTTCTTTCTTAGGGAAAGTACAA
ATGGAAGTGACTTGTGCTCTGCTGCAAGAAAAGTATCATGTGGAGATAGAAATAAAAGAG
CCTACAGTCATTTATATGGAAAGACCGTTAAAAAAAGCAGAGTATACCATTCACATCGAA
GTTCCACCGAATCCTTTCTGGGCTTCCATTGGTCTATCTGTAGCACCGCTTCCATTAGGG
AGCGGAGTACAGTATGAGAGCTCGGTTTCTCTTGGATACTTAAATCAATCGTTTCAAAAT
GCAGTTATGGAGGGGATACGCTATGGCTGTGAACAAGGATTGTATGGTTGGAATGTGACG
GACTGTAAAATCTGTTTTAAGTATGGCTTATACTATAGCCCTGTTAGTACCCCAGCAGAT
TTTCGGATGCTTGCTCCTATTGTATTGGAACAAGTCTTAAAAAAAGCTGGAACAGAATTG
TTAGAGCCATATCTTAGTTTTAAAATTTATGCGCCACAGGAATATCTTTCACGAGCATAC
AACGATGCTCCTAAATATTGTGCGAACATCGTAGACACTCAATTGAAAAATAATGAGGTC
ATTCTTAGTGGAGAAATCCCTGCTCGGTGTATTCAAAAATATCGTAGTGATTTAACTTTC
TTTACAAATGGACGTAGTGTTTGTTTAACAGAGTTAAAAGGGTACCATGTTACTACCGGT
GAACCTGTTTGCCAGCCCCGTCGTCCAAATAGTCGGATAGATAAAGTACGATATATGTTC
AATAAAATAACTTAG
>47448|SRR3343575|Neisseria_gonorrhoeae||Neisseria_gonorrhoeae:1-1935
ATGGAGGAAAATCACATGAAAATTATTAATATTGGAGTTTTAGCTCATGTTGATGCAGGA
AAAACTACCTTAACAGAAAGCTTATTATATAACAGTGGAGCGATTACAGAATTAGGAAGC
GTGGACAAAGGTACAACGAGGACGGATAATACGCTTTTAGAACGTCAGAGAGGAATTACA
ATTCAGACAGGAATAACCTCTTTTCAGTGGGAAAATACGAAGGTGAACATCATAGACACG
CCAGGACATATGGATTTCTTAGCAGAAGTATATCGTTCATTATCAGTTTTAGATGGGGCA
ATTCTACTGATTTCTGCAAAAGATGGCGTACAAGCACAAACTCGTATATTATTTCATGCA
CTTAGGAAAATGGGGATTCCCACAATCTTTTTTATCAATAAGATTGACCAAAATGGAATT
GATTTATCAACGGTTTATCAGGATATTAAAGAGAAACTTTCTGCCGAAATTGTAATCAAA
CAGAAGGTAGAACTGTATCCTAATATGTGTGTGACGAACTTTACCGAATCTGAACAATGG
GATATGGTAATAGAAGGAAATGATTACCTTTTGGAGAAATATACGTCTGGGAAATTATTG
GAAGCATTAGAACTCGAACAAGAGGAAAGCATAAGATTTCATAATTGTTCCCTGTTCCCT
GTTTATCACGGAAGTGCAAAAAACAATATAGGGATTGATAACCTTATAGAAGTGATTACG
AATAAATTTTATTCATCAACACATCGAGGTCAGTCTGAACTTTGCGGAAAAGTTTTCAAA
ATTGAGTATTCGGAAAAAAGACAGCGTCTTGCATATATACGTCTTTATAGTGGCGTACTG
CATTTGCGAGATCCGGTTAGAATATCGGAAAAGGAAAAAATAAAAATTACAGAAATGTAT
ACTTCAATAAATGGTGAATTATGTAAAATCGATAAGGCTTATTCCGGGGAAATTGTTATT
TTGCAGAATGAGTTTTTGAAGTTAAATAGTGTTCTTGGAGATACAAAGCTATTGCCACAG
AGAGAGAGAATTGAAAATCCCCTCCCTCTGCTGCAAACGACTGTTGAACCGAGCAAACCT
CAACAAAGGGAAATGTTACTTGATGCACTTTTAGAAATCTCCGACAGTGACCCGCTTCTG
CGATATTATGTGGATTCTGCGACACATGAAATCATACTTTCTTTCTTAGGGAAAGTACAA
ATGGAAGTGACTTGTGCTCTGCTGCAAGAAAAGTATCATGTGGAGATAGAAATAAAAGAG
CCTACAGTCATTTATATGGAAAGACCGTTAAAAAAAGCAGAGTATACCATTCACATCGAA
GTTCCACCGAATCCTTTCTGGGCTTCCATTGGTCTATCTGTAGCACCGCTTCCATTAGGG
AGCGGAGTACAGTATGAGAGCTCGGTTTCTCTTGGATACTTAAATCAATCGTTTCAAAAT
GCAGTTATGGAGGGGATACGCTATGGCTGTGAACAAGGATTGTATGGTTGGAATGTGACG
GACTGTAAAATCTGTTTTAAGTATGGCTTATACTATAGCCCTGTTAGTACCCCAGCAGAT
TTTCGGATGCTTGCTCCTATTGTATTGGAACAAGTCTTAAAAAAAGCTGGAACAGAATTG
TTAGAGCCATATCTTAGTTTTAAAATTTATGCGCCACAGGAATATCTTTCACGAGCATAC
AACGATGCTCCTAAATATTGTGCGAACATCGTAGACACTCAATTGAAAAATAATGAGGTC
ATTCTTAGTGGAGAAATCCCTGCTCGGTGTATTCAAAAATATCGTAGTGATTTAACTTTC
TTTACAAATGGACGTAGTGTTTGTTTAACAGAGTTAAAAGGGTACCATGTTACTACCGGT
GAACCTGTTTGCCAGCCCCGTCGTCCAAATAGTCGGATAGATAAAGTACGATATATGTTC
AATAAAATAACTTAG
>47450|SRR3343577|Neisseria_gonorrhoeae||Neisseria_gonorrhoeae:1-1935
ATGGAGGAAAATCACATGAAAATTATTAATATTGGAGTTTTAGCTCATGTTGATGCAGGA
AAAACTACCTTAACAGAAAGCTTATTATATAACAGTGGAGCGATTACAGAATTAGGAAGC
GTGGACAAAGGTACAACGAGGACGGATAATACGCTTTTAGAACGTCAGAGAGGAATTACA
ATTCAGACAGGAATAACCTCTTTTCAGTGGGAAAATACGAAGGTGAACATCATAGACACG
CCAGGACATATGGATTTCTTAGCAGAAGTATATCGTTCATTATCAGTTTTAGATGGGGCA
ATTCTACTGATTTCTGCAAAAGATGGCGTACAAGCACAAACTCGTATATTATTTCATGCA
CTTAGGAAAATGGGGATTCCCACAATCTTTTTTATCAATAAGATTGACCAAAATGGAATT
GATTTATCAACGGTTTATCAGGATATTAAAGAGAAACTTTCTGCCGAAATTGTAATCAAA
CAGAAGGTAGAACTGTATCCTAATATGTGTGTGACGAACTTTACCGAATCTGAACAATGG
GATATGGTAATAGAAGGAAATGATTACCTTTTGGAGAAATATACGTCTGGGAAATTATTG
GAAGCATTAGAACTCGAACAAGAGGAAAGCATAAGATTTCATAATTGTTCCCTGTTCCCT
GTTTATCACGGAAGTGCAAAAAACAATATAGGGATTGATAACCTTATAGAAGTGATTACG
AATAAATTTTATTCATCAACACATCGAGGTCAGTCTGAACTTTGCGGAAAAGTTTTCAAA
ATTGAGTATTCGGAAAAAAGACAGCGTCTTGCATATATACGTCTTTATAGTGGCGTACTG
CATTTGCGAGATCCGGTTAGAATATCGGAAAAGGAAAAAATAAAAATTACAGAAATGTAT
ACTTCAATAAATGGTGAATTATGTAAAATCGATAAGGCTTATTCCGGGGAAATTGTTATT
TTGCAGAATGAGTTTTTGAAGTTAAATAGTGTTCTTGGAGATACAAAGCTATTGCCACAG
AGAGAGAGAATTGAAAATCCCCTCCCTCTGCTGCAAACGACTGTTGAACCGAGCAAACCT
CAACAAAGGGAAATGTTACTTGATGCACTTTTAGAAATCTCCGACAGTGACCCGCTTCTG
CGATATTATGTGGATTCTGCGACACATGAAATCATACTTTCTTTCTTAGGGAAAGTACAA
ATGGAAGTGACTTGTGCTCTGCTGCAAGAAAAGTATCATGTGGAGATAGAAATAAAAGAG
CCTACAGTCATTTATATGGAAAGACCGTTAAAAAAAGCAGAGTATACCATTCACATCGAA
GTTCCACCGAATCCTTTCTGGGCTTCCATTGGTCTATCTGTAGCACCGCTTCCATTAGGG
AGCGGAGTACAGTATGAGAGCTCGGTTTCTCTTGGATACTTAAATCAATCGTTTCAAAAT
GCAGTTATGGAGGGGATACGCTATGGCTGTGAACAAGGATTGTATGGTTGGAATGTGACG
GACTGTAAAATCTGTTTTAAGTATGGCTTATACTATAGCCCTGTTAGTACCCCAGCAGAT
TTTCGGATGCTTGCTCCTATTGTATTGGAACAAGTCTTAAAAAAAGCTGGAACAGAATTG
TTAGAGCCATATCTTAGTTTTAAAATTTATGCGCCACAGGAATATCTTTCACGAGCATAC
AACGATGCTCCTAAATATTGTGCGAACATCGTAGACACTCAATTGAAAAATAATGAGGTC
ATTCTTAGTGGAGAAATCCCTGCTCGGTGTATTCAAAAATATCGTAGTGATTTAACTTTC
TTTACAAATGGACGTAGTGTTTGTTTAACAGAGTTAAAAGGGTACCATGTTACTACCGGT
GAACCTGTTTGCCAGCCCCGTCGTCCAAATAGTCGGATAGATAAAGTACGATATATGTTC
AATAAAATAACTTAG
>47451|SRR3343578|Neisseria_gonorrhoeae||Neisseria_gonorrhoeae:1-1935
ATGGAGGAAAATCACATGAAAATTATTAATATTGGAGTTTTAGCTCATGTTGATGCAGGA
AAAACTACCTTAACAGAAAGCTTATTATATAACAGTGGAGCGATTACAGAATTAGGAAGC
GTGGACAAAGGTACAACGAGGACGGATAATACGCTTTTAGAACGTCAGAGAGGAATTACA
ATTCAGACAGGAATAACCTCTTTTCAGTGGGAAAATACGAAGGTGAACATCATAGACACG
CCAGGACATATGGATTTCTTAGCAGAAGTATATCGTTCATTATCAGTTTTAGATGGGGCA
ATTCTACTGATTTCTGCAAAAGATGGCGTACAAGCACAAACTCGTATATTATTTCATGCA
CTTAGGAAAATGGGGATTCCCACAATCTTTTTTATCAATAAGATTGACCAAAATGGAATT
GATTTATCAACGGTTTATCAGGATATTAAAGAGAAACTTTCTGCCGAAATTGTAATCAAA
CAGAAGGTAGAACTGTATCCTAATATGTGTGTGACGAACTTTACCGAATCTGAACAATGG
GATATGGTAATAGAAGGAAATGATTACCTTTTGGAGAAATATACGTCTGGGAAATTATTG
GAAGCATTAGAACTCGAACAAGAGGAAAGCATAAGATTTCATAATTGTTCCCTGTTCCCT
GTTTATCACGGAAGTGCAAAAAACAATATAGGGATTGATAACCTTATAGAAGTGATTACG
AATAAATTTTATTCATCAACACATCGAGGTCAGTCTGAACTTTGCGGAAAAGTTTTCAAA
ATTGAGTATTCGGAAAAAAGACAGCGTCTTGCATATATACGTCTTTATAGTGGCGTACTG
CATTTGCGAGATCCGGTTAGAATATCGGAAAAGGAAAAAATAAAAATTACAGAAATGTAT
ACTTCAATAAATGGTGAATTATGTAAAATCGATAAGGCTTATTCCGGGGAAATTGTTATT
TTGCAGAATGAGTTTTTGAAGTTAAATAGTGTTCTTGGAGATACAAAGCTATTGCCACAG
AGAGAGAGAATTGAAAATCCCCTCCCTCTGCTGCAAACGACTGTTGAACCGAGCAAACCT
CAACAAAGGGAAATGTTACTTGATGCACTTTTAGAAATCTCCGACAGTGACCCGCTTCTG
CGATATTATGTGGATTCTGCGACACATGAAATCATACTTTCTTTCTTAGGGAAAGTACAA
ATGGAAGTGACTTGTGCTCTGCTGCAAGAAAAGTATCATGTGGAGATAGAAATAAAAGAG
CCTACAGTCATTTATATGGAAAGACCGTTAAAAAAAGCAGAGTATACCATTCACATCGAA
GTTCCACCGAATCCTTTCTGGGCTTCCATTGGTCTATCTGTAGCACCGCTTCCATTAGGG
AGCGGAGTACAGTATGAGAGCTCGGTTTCTCTTGGATACTTAAATCAATCGTTTCAAAAT
GCAGTTATGGAGGGGATACGCTATGGCTGTGAACAAGGATTGTATGGTTGGAATGTGACG
GACTGTAAAATCTGTTTTAAGTATGGCTTATACTATAGCCCTGTTAGTACCCCAGCAGAT
TTTCGGATGCTTGCTCCTATTGTATTGGAACAAGTCTTAAAAAAAGCTGGAACAGAATTG
TTAGAGCCATATCTTAGTTTTAAAATTTATGCGCCACAGGAATATCTTTCACGAGCATAC
AACGATGCTCCTAAATATTGTGCGAACATCGTAGACACTCAATTGAAAAATAATGAGGTC
ATTCTTAGTGGAGAAATCCCTGCTCGGTGTATTCAAAAATATCGTAGTGATTTAACTTTC
TTTACAAATGGACGTAGTGTTTGTTTAACAGAGTTAAAAGGGTACCATGTTACTACCGGT
GAACCTGTTTGCCAGCCCCGTCGTCCAAATAGTCGGATAGATAAAGTACGATATATGTTC
AATAAAATAACTTAG
>47474|SRR3343601|Neisseria_gonorrhoeae||Neisseria_gonorrhoeae:1-1935
ATGGAGGAAAATCACATGAAAATTATTAATATTGGAGTTTTAGCTCATGTTGATGCAGGA
AAAACTACCTTAACAGAAAGCTTATTATATAACAGTGGAGCGATTACAGAATTAGGAAGC
GTGGACAAAGGTACAACGAGGACGGATAATACGCTTTTAGAACGTCAGAGAGGAATTACA
ATTCAGACAGGAATAACCTCTTTTCAGTGGGAAAATACGAAGGTGAACATCATAGACACG
CCAGGACATATGGATTTCTTAGCAGAAGTATATCGTTCATTATCAGTTTTAGATGGGGCA
ATTCTACTGATTTCTGCAAAAGATGGCGTACAAGCACAAACTCGTATATTATTTCATGCA
CTTAGGAAAATGGGGATTCCCACAATCTTTTTTATCAATAAGATTGACCAAAATGGAATT
GATTTATCAACGGTTTATCAGGATATTAAAGAGAAACTTTCTGCCGAAATTGTAATCAAA
CAGAAGGTAGAACTGTATCCTAATATGTGTGTGACGAACTTTACCGAATCTGAACAATGG
GATATGGTAATAGAAGGAAATGATTACCTTTTGGAGAAATATACGTCTGGGAAATTATTG
GAAGCATTAGAACTCGAACAAGAGGAAAGCATAAGATTTCATAATTGTTCCCTGTTCCCT
GTTTATCACGGAAGTGCAAAAAACAATATAGGGATTGATAACCTTATAGAAGTGATTACG
AATAAATTTTATTCATCAACACATCGAGGTCAGTCTGAACTTTGCGGAAAAGTTTTCAAA
ATTGAGTATTCGGAAAAAAGACAGCGTCTTGCATATATACGTCTTTATAGTGGCGTACTG
CATTTGCGAGATCCGGTTAGAATATCGGAAAAGGAAAAAATAAAAATTACAGAAATGTAT
ACTTCAATAAATGGTGAATTATGTAAAATCGATAAGGCTTATTCCGGGGAAATTGTTATT
TTGCAGAATGAGTTTTTGAAGTTAAATAGTGTTCTTGGAGATACAAAGCTATTGCCACAG
AGAGAGAGAATTGAAAATCCCCTCCCTCTGCTGCAAACGACTGTTGAACCGAGCAAACCT
CAACAAAGGGAAATGTTACTTGATGCACTTTTAGAAATCTCCGACAGTGACCCGCTTCTG
CGATATTATGTGGATTCTGCGACACATGAAATCATACTTTCTTTCTTAGGGAAAGTACAA
ATGGAAGTGACTTGTGCTCTGCTGCAAGAAAAGTATCATGTGGAGATAGAAATAAAAGAG
CCTACAGTCATTTATATGGAAAGACCGTTAAAAAAAGCAGAGTATACCATTCACATCGAA
GTTCCACCGAATCCTTTCTGGGCTTCCATTGGTCTATCTGTAGCACCGCTTCCATTAGGG
AGCGGAGTACAGTATGAGAGCTCGGTTTCTCTTGGATACTTAAATCAATCGTTTCAAAAT
GCAGTTATGGAGGGGATACGCTATGGCTGTGAACAAGGATTGTATGGTTGGAATGTGACG
GACTGTAAAATCTGTTTTAAGTATGGCTTATACTATAGCCCTGTTAGTACCCCAGCAGAT
TTTCGGATGCTTGCTCCTATTGTATTGGAACAAGTCTTAAAAAAAGCTGGAACAGAATTG
TTAGAGCCATATCTTAGTTTTAAAATTTATGCGCCACAGGAATATCTTTCACGAGCATAC
AACGATGCTCCTAAATATTGTGCGAACATCGTAGACACTCAATTGAAAAATAATGAGGTC
ATTCTTAGTGGAGAAATCCCTGCTCGGTGTATTCAAAAATATCGTAGTGATTTAACTTTC
TTTACAAATGGACGTAGTGTTTGTTTAACAGAGTTAAAAGGGTACCATGTTACTACCGGT
GAACCTGTTTGCCAGCCCCGTCGTCCAAATAGTCGGATAGATAAAGTACGATATATGTTC
AATAAAATAACTTAG
>47476|SRR3343603|Neisseria_gonorrhoeae||Neisseria_gonorrhoeae:1-1935
ATGGAGGAAAATCACATGAAAATTATTAATATTGGAGTTTTAGCTCATGTTGATGCAGGA
AAAACTACCTTAACAGAAAGCTTATTATATAACAGTGGAGCGATTACAGAATTAGGAAGC
GTGGACAAAGGTACAACGAGGACGGATAATACGCTTTTAGAACGTCAGAGAGGAATTACA
ATTCAGACAGGAATAACCTCTTTTCAGTGGGAAAATACGAAGGTGAACATCATAGACACG
CCAGGACATATGGATTTCTTAGCAGAAGTATATCGTTCATTATCAGTTTTAGATGGGGCA
ATTCTACTGATTTCTGCAAAAGATGGCGTACAAGCACAAACTCGTATATTATTTCATGCA
CTTAGGAAAATGGGGATTCCCACAATCTTTTTTATCAATAAGATTGACCAAAATGGAATT
GATTTATCAACGGTTTATCAGGATATTAAAGAGAAACTTTCTGCCGAAATTGTAATCAAA
CAGAAGGTAGAACTGTATCCTAATATGTGTGTGACGAACTTTACCGAATCTGAACAATGG
GATATGGTAATAGAAGGAAATGATTACCTTTTGGAGAAATATACGTCTGGGAAATTATTG
GAAGCATTAGAACTCGAACAAGAGGAAAGCATAAGATTTCATAATTGTTCCCTGTTCCCT
GTTTATCACGGAAGTGCAAAAAACAATATAGGGATTGATAACCTTATAGAAGTGATTACG
AATAAATTTTATTCATCAACACATCGAGGTCAGTCTGAACTTTGCGGAAAAGTTTTCAAA
ATTGAGTATTCGGAAAAAAGACAGCGTCTTGCATATATACGTCTTTATAGTGGCGTACTG
CATTTGCGAGATCCGGTTAGAATATCGGAAAAGGAAAAAATAAAAATTACAGAAATGTAT
ACTTCAATAAATGGTGAATTATGTAAAATCGATAAGGCTTATTCCGGGGAAATTGTTATT
TTGCAGAATGAGTTTTTGAAGTTAAATAGTGTTCTTGGAGATACAAAGCTATTGCCACAG
AGAGAGAGAATTGAAAATCCCCTCCCTCTGCTGCAAACGACTGTTGAACCGAGCAAACCT
CAACAAAGGGAAATGTTACTTGATGCACTTTTAGAAATCTCCGACAGTGACCCGCTTCTG
CGATATTATGTGGATTCTGCGACACATGAAATCATACTTTCTTTCTTAGGGAAAGTACAA
ATGGAAGTGACTTGTGCTCTGCTGCAAGAAAAGTATCATGTGGAGATAGAAATAAAAGAG
CCTACAGTCATTTATATGGAAAGACCGTTAAAAAAAGCAGAGTATACCATTCACATCGAA
GTTCCACCGAATCCTTTCTGGGCTTCCATTGGTCTATCTGTAGCACCGCTTCCATTAGGG
AGCGGAGTACAGTATGAGAGCTCGGTTTCTCTTGGATACTTAAATCAATCGTTTCAAAAT
GCAGTTATGGAGGGGATACGCTATGGCTGTGAACAAGGATTGTATGGTTGGAATGTGACG
GACTGTAAAATCTGTTTTAAGTATGGCTTATACTATAGCCCTGTTAGTACCCCAGCAGAT
TTTCGGATGCTTGCTCCTATTGTATTGGAACAAGTCTTAAAAAAAGCTGGAACAGAATTG
TTAGAGCCATATCTTAGTTTTAAAATTTATGCGCCACAGGAATATCTTTCACGAGCATAC
AACGATGCTCCTAAATATTGTGCGAACATCGTAGACACTCAATTGAAAAATAATGAGGTC
ATTCTTAGTGGAGAAATCCCTGCTCGGTGTATTCAAAAATATCGTAGTGATTTAACTTTC
TTTACAAATGGACGTAGTGTTTGTTTAACAGAGTTAAAAGGGTACCATGTTACTACCGGT
GAACCTGTTTGCCAGCCCCGTCGTCCAAATAGTCGGATAGATAAAGTACGATATATGTTC
AATAAAATAACTTAG
>47484|SRR3343612|Neisseria_gonorrhoeae||Neisseria_gonorrhoeae:1-1935
ATGGAGGAAAATCACATGAAAATTATTAATATTGGAGTTTTAGCTCATGTTGATGCAGGA
AAAACTACCTTAACAGAAAGCTTATTATATAACAGTGGAGCGATTACAGAATTAGGAAGC
GTGGACAAAGGTACAACGAGGACGGATAATACGCTTTTAGAACGTCAGAGAGGAATTACA
ATTCAGACAGGAATAACCTCTTTTCAGTGGGAAAATACGAAGGTGAACATCATAGACACG
CCAGGACATATGGATTTCTTAGCAGAAGTATATCGTTCATTATCAGTTTTAGATGGGGCA
ATTCTACTGATTTCTGCAAAAGATGGCGTACAAGCACAAACTCGTATATTATTTCATGCA
CTTAGGAAAATGGGGATTCCCACAATCTTTTTTATCAATAAGATTGACCAAAATGGAATT
GATTTATCAACGGTTTATCAGGATATTAAAGAGAAACTTTCTGCCGAAATTGTAATCAAA
CAGAAGGTAGAACTGTATCCTAATATGTGTGTGACGAACTTTACCGAATCTGAACAATGG
GATATGGTAATAGAAGGAAATGATTACCTTTTGGAGAAATATACGTCTGGGAAATTATTG
GAAGCATTAGAACTCGAACAAGAGGAAAGCATAAGATTTCATAATTGTTCCCTGTTCCCT
GTTTATCACGGAAGTGCAAAAAACAATATAGGGATTGATAACCTTATAGAAGTGATTACG
AATAAATTTTATTCATCAACACATCGAGGTCAGTCTGAACTTTGCGGAAAAGTTTTCAAA
ATTGAGTATTCGGAAAAAAGACAGCGTCTTGCATATATACGTCTTTATAGTGGCGTACTG
CATTTGCGAGATCCGGTTAGAATATCGGAAAAGGAAAAAATAAAAATTACAGAAATGTAT
ACTTCAATAAATGGTGAATTATGTAAAATCGATAAGGCTTATTCCGGGGAAATTGTTATT
TTGCAGAATGAGTTTTTGAAGTTAAATAGTGTTCTTGGAGATACAAAGCTATTGCCACAG
AGAGAGAGAATTGAAAATCCCCTCCCTCTGCTGCAAACGACTGTTGAACCGAGCAAACCT
CAACAAAGGGAAATGTTACTTGATGCACTTTTAGAAATCTCCGACAGTGACCCGCTTCTG
CGATATTATGTGGATTCTGCGACACATGAAATCATACTTTCTTTCTTAGGGAAAGTACAA
ATGGAAGTGACTTGTGCTCTGCTGCAAGAAAAGTATCATGTGGAGATAGAAATAAAAGAG
CCTACAGTCATTTATATGGAAAGACCGTTAAAAAAAGCAGAGTATACCATTCACATCGAA
GTTCCACCGAATCCTTTCTGGGCTTCCATTGGTCTATCTGTAGCACCGCTTCCATTAGGG
AGCGGAGTACAGTATGAGAGCTCGGTTTCTCTTGGATACTTAAATCAATCGTTTCAAAAT
GCAGTTATGGAGGGGATACGCTATGGCTGTGAACAAGGATTGTATGGTTGGAATGTGACG
GACTGTAAAATCTGTTTTAAGTATGGCTTATACTATAGCCCTGTTAGTACCCCAGCAGAT
TTTCGGATGCTTGCTCCTATTGTATTGGAACAAGTCTTAAAAAAAGCTGGAACAGAATTG
TTAGAGCCATATCTTAGTTTTAAAATTTATGCGCCACAGGAATATCTTTCACGAGCATAC
AACGATGCTCCTAAATATTGTGCGAACATCGTAGACACTCAATTGAAAAATAATGAGGTC
ATTCTTAGTGGAGAAATCCCTGCTCGGTGTATTCAAAAATATCGTAGTGATTTAACTTTC
TTTACAAATGGACGTAGTGTTTGTTTAACAGAGTTAAAAGGGTACCATGTTACTACCGGT
GAACCTGTTTGCCAGCCCCGTCGTCCAAATAGTCGGATAGATAAAGTACGATATATGTTC
AATAAAATAACTTAG
>47501|SRR3343630|Neisseria_gonorrhoeae||Neisseria_gonorrhoeae:1-1935
ATGGAGGAAAATCACATGAAAATTATTAATATTGGAGTTTTAGCTCATGTTGATGCAGGA
AAAACTACCTTAACAGAAAGCTTATTATATAACAGTGGAGCGATTACAGAATTAGGAAGC
GTGGACAAAGGTACAACGAGGACGGATAATACGCTTTTAGAACGTCAGAGAGGAATTACA
ATTCAGACAGGAATAACCTCTTTTCAGTGGGAAAATACGAAGGTGAACATCATAGACACG
CCAGGACATATGGATTTCTTAGCAGAAGTATATCGTTCATTATCAGTTTTAGATGGGGCA
ATTCTACTGATTTCTGCAAAAGATGGCGTACAAGCACAAACTCGTATATTATTTCATGCA
CTTAGGAAAATGGGGATTCCCACAATCTTTTTTATCAATAAGATTGACCAAAATGGAATT
GATTTATCAACGGTTTATCAGGATATTAAAGAGAAACTTTCTGCCGAAATTGTAATCAAA
CAGAAGGTAGAACTGTATCCTAATATGTGTGTGACGAACTTTACCGAATCTGAACAATGG
GATATGGTAATAGAAGGAAATGATTACCTTTTGGAGAAATATACGTCTGGGAAATTATTG
GAAGCATTAGAACTCGAACAAGAGGAAAGCATAAGATTTCATAATTGTTCCCTGTTCCCT
GTTTATCACGGAAGTGCAAAAAACAATATAGGGATTGATAACCTTATAGAAGTGATTACG
AATAAATTTTATTCATCAACACATCGAGGTCAGTCTGAACTTTGCGGAAAAGTTTTCAAA
ATTGAGTATTCGGAAAAAAGACAGCGTCTTGCATATATACGTCTTTATAGTGGCGTACTG
CATTTGCGAGATCCGGTTAGAATATCGGAAAAGGAAAAAATAAAAATTACAGAAATGTAT
ACTTCAATAAATGGTGAATTATGTAAAATCGATAAGGCTTATTCCGGGGAAATTGTTATT
TTGCAGAATGAGTTTTTGAAGTTAAATAGTGTTCTTGGAGATACAAAGCTATTGCCACAG
AGAGAGAGAATTGAAAATCCCCTCCCTCTGCTGCAAACGACTGTTGAACCGAGCAAACCT
CAACAAAGGGAAATGTTACTTGATGCACTTTTAGAAATCTCCGACAGTGACCCGCTTCTG
CGATATTATGTGGATTCTGCGACACATGAAATCATACTTTCTTTCTTAGGGAAAGTACAA
ATGGAAGTGACTTGTGCTCTGCTGCAAGAAAAGTATCATGTGGAGATAGAAATAAAAGAG
CCTACAGTCATTTATATGGAAAGACCGTTAAAAAAAGCAGAGTATACCATTCACATCGAA
GTTCCACCGAATCCTTTCTGGGCTTCCATTGGTCTATCTGTAGCACCGCTTCCATTAGGG
AGCGGAGTACAGTATGAGAGCTCGGTTTCTCTTGGATACTTAAATCAATCGTTTCAAAAT
GCAGTTATGGAGGGGATACGCTATGGCTGTGAACAAGGATTGTATGGTTGGAATGTGACG
GACTGTAAAATCTGTTTTAAGTATGGCTTATACTATAGCCCTGTTAGTACCCCAGCAGAT
TTTCGGATGCTTGCTCCTATTGTATTGGAACAAGTCTTAAAAAAAGCTGGAACAGAATTG
TTAGAGCCATATCTTAGTTTTAAAATTTATGCGCCACAGGAATATCTTTCACGAGCATAC
AACGATGCTCCTAAATATTGTGCGAACATCGTAGACACTCAATTGAAAAATAATGAGGTC
ATTCTTAGTGGAGAAATCCCTGCTCGGTGTATTCAAAAATATCGTAGTGATTTAACTTTC
TTTACAAATGGACGTAGTGTTTGTTTAACAGAGTTAAAAGGGTACCATGTTACTACCGGT
GAACCTGTTTGCCAGCCCCGTCGTCCAAATAGTCGGATAGATAAAGTACGATATATGTTC
AATAAAATAACTTAG
>47524|SRR3343657|Neisseria_gonorrhoeae||Neisseria_gonorrhoeae:1-1935
ATGGAGGAAAATCACATGAAAATTATTAATATTGGAGTTTTAGCTCATGTTGATGCAGGA
AAAACTACCTTAACAGAAAGCTTATTATATAACAGTGGAGCGATTACAGAATTAGGAAGC
GTGGACAAAGGTACAACGAGGACGGATAATACGCTTTTAGAACGTCAGAGAGGAATTACA
ATTCAGACAGGAATAACCTCTTTTCAGTGGGAAAATACGAAGGTGAACATCATAGACACG
CCAGGACATATGGATTTCTTAGCAGAAGTATATCGTTCATTATCAGTTTTAGATGGGGCA
ATTCTACTGATTTCTGCAAAAGATGGCGTACAAGCACAAACTCGTATATTATTTCATGCA
CTTAGGAAAATGGGGATTCCCACAATCTTTTTTATCAATAAGATTGACCAAAATGGAATT
GATTTATCAACGGTTTATCAGGATATTAAAGAGAAACTTTCTGCCGAAATTGTAATCAAA
CAGAAGGTAGAACTGTATCCTAATATGTGTGTGACGAACTTTACCGAATCTGAACAATGG
GATATGGTAATAGAAGGAAATGATTACCTTTTGGAGAAATATACGTCTGGGAAATTATTG
GAAGCATTAGAACTCGAACAAGAGGAAAGCATAAGATTTCATAATTGTTCCCTGTTCCCT
GTTTATCACGGAAGTGCAAAAAACAATATAGGGATTGATAACCTTATAGAAGTGATTACG
AATAAATTTTATTCATCAACACATCGAGGTCAGTCTGAACTTTGCGGAAAAGTTTTCAAA
ATTGAGTATTCGGAAAAAAGACAGCGTCTTGCATATATACGTCTTTATAGTGGCGTACTG
CATTTGCGAGATCCGGTTAGAATATCGGAAAAGGAAAAAATAAAAATTACAGAAATGTAT
ACTTCAATAAATGGTGAATTATGTAAAATCGATAAGGCTTATTCCGGGGAAATTGTTATT
TTGCAGAATGAGTTTTTGAAGTTAAATAGTGTTCTTGGAGATACAAAGCTATTGCCACAG
AGAGAGAGAATTGAAAATCCCCTCCCTCTGCTGCAAACGACTGTTGAACCGAGCAAACCT
CAACAAAGGGAAATGTTACTTGATGCACTTTTAGAAATCTCCGACAGTGACCCGCTTCTG
CGATATTATGTGGATTCTGCGACACATGAAATCATACTTTCTTTCTTAGGGAAAGTACAA
ATGGAAGTGACTTGTGCTCTGCTGCAAGAAAAGTATCATGTGGAGATAGAAATAAAAGAG
CCTACAGTCATTTATATGGAAAGACCGTTAAAAAAAGCAGAGTATACCATTCACATCGAA
GTTCCACCGAATCCTTTCTGGGCTTCCATTGGTCTATCTGTAGCACCGCTTCCATTAGGG
AGCGGAGTACAGTATGAGAGCTCGGTTTCTCTTGGATACTTAAATCAATCGTTTCAAAAT
GCAGTTATGGAGGGGATACGCTATGGCTGTGAACAAGGATTGTATGGTTGGAATGTGACG
GACTGTAAAATCTGTTTTAAGTATGGCTTATACTATAGCCCTGTTAGTACCCCAGCAGAT
TTTCGGATGCTTGCTCCTATTGTATTGGAACAAGTCTTAAAAAAAGCTGGAACAGAATTG
TTAGAGCCATATCTTAGTTTTAAAATTTATGCGCCACAGGAATATCTTTCACGAGCATAC
AACGATGCTCCTAAATATTGTGCGAACATCGTAGACACTCAATTGAAAAATAATGAGGTC
ATTCTTAGTGGAGAAATCCCTGCTCGGTGTATTCAAAAATATCGTAGTGATTTAACTTTC
TTTACAAATGGACGTAGTGTTTGTTTAACAGAGTTAAAAGGGTACCATGTTACTACCGGT
GAACCTGTTTGCCAGCCCCGTCGTCCAAATAGTCGGATAGATAAAGTACGATATATGTTC
AATAAAATAACTTAG
>47542|SRR3343678|Neisseria_gonorrhoeae||Neisseria_gonorrhoeae:1-1935
ATGGAGGAAAATCACATGAAAATTATTAATATTGGAGTTTTAGCTCATGTTGATGCAGGA
AAAACTACCTTAACAGAAAGCTTATTATATAACAGTGGAGCGATTACAGAATTAGGAAGC
GTGGACAAAGGTACAACGAGGACGGATAATACGCTTTTAGAACGTCAGAGAGGAATTACA
ATTCAGACAGGAATAACCTCTTTTCAGTGGGAAAATACGAAGGTGAACATCATAGACACG
CCAGGACATATGGATTTCTTAGCAGAAGTATATCGTTCATTATCAGTTTTAGATGGGGCA
ATTCTACTGATTTCTGCAAAAGATGGCGTACAAGCACAAACTCGTATATTATTTCATGCA
CTTAGGAAAATGGGGATTCCCACAATCTTTTTTATCAATAAGATTGACCAAAATGGAATT
GATTTATCAACGGTTTATCAGGATATTAAAGAGAAACTTTCTGCCGAAATTGTAATCAAA
CAGAAGGTAGAACTGTATCCTAATATGTGTGTGACGAACTTTACCGAATCTGAACAATGG
GATATGGTAATAGAAGGAAATGATTACCTTTTGGAGAAATATACGTCTGGGAAATTATTG
GAAGCATTAGAACTCGAACAAGAGGAAAGCATAAGATTTCATAATTGTTCCCTGTTCCCT
GTTTATCACGGAAGTGCAAAAAACAATATAGGGATTGATAACCTTATAGAAGTGATTACG
AATAAATTTTATTCATCAACACATCGAGGTCAGTCTGAACTTTGCGGAAAAGTTTTCAAA
ATTGAGTATTCGGAAAAAAGACAGCGTCTTGCATATATACGTCTTTATAGTGGCGTACTG
CATTTGCGAGATCCGGTTAGAATATCGGAAAAGGAAAAAATAAAAATTACAGAAATGTAT
ACTTCAATAAATGGTGAATTATGTAAAATCGATAAGGCTTATTCCGGGGAAATTGTTATT
TTGCAGAATGAGTTTTTGAAGTTAAATAGTGTTCTTGGAGATACAAAGCTATTGCCACAG
AGAGAGAGAATTGAAAATCCCCTCCCTCTGCTGCAAACGACTGTTGAACCGAGCAAACCT
CAACAAAGGGAAATGTTACTTGATGCACTTTTAGAAATCTCCGACAGTGACCCGCTTCTG
CGATATTATGTGGATTCTGCGACACATGAAATCATACTTTCTTTCTTAGGGAAAGTACAA
ATGGAAGTGACTTGTGCTCTGCTGCAAGAAAAGTATCATGTGGAGATAGAAATAAAAGAG
CCTACAGTCATTTATATGGAAAGACCGTTAAAAAAAGCAGAGTATACCATTCACATCGAA
GTTCCACCGAATCCTTTCTGGGCTTCCATTGGTCTATCTGTAGCACCGCTTCCATTAGGG
AGCGGAGTACAGTATGAGAGCTCGGTTTCTCTTGGATACTTAAATCAATCGTTTCAAAAT
GCAGTTATGGAGGGGATACGCTATGGCTGTGAACAAGGATTGTATGGTTGGAATGTGACG
GACTGTAAAATCTGTTTTAAGTATGGCTTATACTATAGCCCTGTTAGTACCCCAGCAGAT
TTTCGGATGCTTGCTCCTATTGTATTGGAACAAGTCTTAAAAAAAGCTGGAACAGAATTG
TTAGAGCCATATCTTAGTTTTAAAATTTATGCGCCACAGGAATATCTTTCACGAGCATAC
AACGATGCTCCTAAATATTGTGCGAACATCGTAGACACTCAATTGAAAAATAATGAGGTC
ATTCTTAGTGGAGAAATCCCTGCTCGGTGTATTCAAAAATATCGTAGTGATTTAACTTTC
TTTACAAATGGACGTAGTGTTTGTTTAACAGAGTTAAAAGGGTACCATGTTACTACCGGT
GAACCTGTTTGCCAGCCCCGTCGTCCAAATAGTCGGATAGATAAAGTACGATATATGTTC
AATAAAATAACTTAG
>47566|SRR3349167|Neisseria_gonorrhoeae||Neisseria_gonorrhoeae:1-1935
ATGGAGGAAAATCACATGAAAATTATTAATATTGGAGTTTTAGCTCATGTTGATGCAGGA
AAAACTACCTTAACAGAAAGCTTATTATATAACAGTGGAGCGATTACAGAATTAGGAAGC
GTGGACAAAGGTACAACGAGGACGGATAATACGCTTTTAGAACGTCAGAGAGGAATTACA
ATTCAGACAGGAATAACCTCTTTTCAGTGGGAAAATACGAAGGTGAACATCATAGACACG
CCAGGACATATGGATTTCTTAGCAGAAGTATATCGTTCATTATCAGTTTTAGATGGGGCA
ATTCTACTGATTTCTGCAAAAGATGGCGTACAAGCACAAACTCGTATATTATTTCATGCA
CTTAGGAAAATGGGGATTCCCACAATCTTTTTTATCAATAAGATTGACCAAAATGGAATT
GATTTATCAACGGTTTATCAGGATATTAAAGAGAAACTTTCTGCCGAAATTGTAATCAAA
CAGAAGGTAGAACTGTATCCTAATATGTGTGTGACGAACTTTACCGAATCTGAACAATGG
GATATGGTAATAGAAGGAAATGATTACCTTTTGGAGAAATATACGTCTGGGAAATTATTG
GAAGCATTAGAACTCGAACAAGAGGAAAGCATAAGATTTCATAATTGTTCCCTGTTCCCT
GTTTATCACGGAAGTGCAAAAAACAATATAGGGATTGATAACCTTATAGAAGTGATTACG
AATAAATTTTATTCATCAACACATCGAGGTCAGTCTGAACTTTGCGGAAAAGTTTTCAAA
ATTGAGTATTCGGAAAAAAGACAGCGTCTTGCATATATACGTCTTTATAGTGGCGTACTG
CATTTGCGAGATCCGGTTAGAATATCGGAAAAGGAAAAAATAAAAATTACAGAAATGTAT
ACTTCAATAAATGGTGAATTATGTAAAATCGATAAGGCTTATTCCGGGGAAATTGTTATT
TTGCAGAATGAGTTTTTGAAGTTAAATAGTGTTCTTGGAGATACAAAGCTATTGCCACAG
AGAGAGAGAATTGAAAATCCCCTCCCTCTGCTGCAAACGACTGTTGAACCGAGCAAACCT
CAACAAAGGGAAATGTTACTTGATGCACTTTTAGAAATCTCCGACAGTGACCCGCTTCTG
CGATATTATGTGGATTCTGCGACACATGAAATCATACTTTCTTTCTTAGGGAAAGTACAA
ATGGAAGTGACTTGTGCTCTGCTGCAAGAAAAGTATCATGTGGAGATAGAAATAAAAGAG
CCTACAGTCATTTATATGGAAAGACCGTTAAAAAAAGCAGAGTATACCATTCACATCGAA
GTTCCACCGAATCCTTTCTGGGCTTCCATTGGTCTATCTGTAGCACCGCTTCCATTAGGG
AGCGGAGTACAGTATGAGAGCTCGGTTTCTCTTGGATACTTAAATCAATCGTTTCAAAAT
GCAGTTATGGAGGGGATACGCTATGGCTGTGAACAAGGATTGTATGGTTGGAATGTGACG
GACTGTAAAATCTGTTTTAAGTATGGCTTATACTATAGCCCTGTTAGTACCCCAGCAGAT
TTTCGGATGCTTGCTCCTATTGTATTGGAACAAGTCTTAAAAAAAGCTGGAACAGAATTG
TTAGAGCCATATCTTAGTTTTAAAATTTATGCGCCACAGGAATATCTTTCACGAGCATAC
AACGATGCTCCTAAATATTGTGCGAACATCGTAGACACTCAATTGAAAAATAATGAGGTC
ATTCTTAGTGGAGAAATCCCTGCTCGGTGTATTCAAAAATATCGTAGTGATTTAACTTTC
TTTACAAATGGACGTAGTGTTTGTTTAACAGAGTTAAAAGGGTACCATGTTACTACCGGT
GAACCTGTTTGCCAGCCCCGTCGTCCAAATAGTCGGATAGATAAAGTACGATATATGTTC
AATAAAATAACTTAG
>47570|SRR3349171|Neisseria_gonorrhoeae||Neisseria_gonorrhoeae:1-1935
ATGGAGGAAAATCACATGAAAATTATTAATATTGGAGTTTTAGCTCATGTTGATGCAGGA
AAAACTACCTTAACAGAAAGCTTATTATATAACAGTGGAGCGATTACAGAATTAGGAAGC
GTGGACAAAGGTACAACGAGGACGGATAATACGCTTTTAGAACGTCAGAGAGGAATTACA
ATTCAGACAGGAATAACCTCTTTTCAGTGGGAAAATACGAAGGTGAACATCATAGACACG
CCAGGACATATGGATTTCTTAGCAGAAGTATATCGTTCATTATCAGTTTTAGATGGGGCA
ATTCTACTGATTTCTGCAAAAGATGGCGTACAAGCACAAACTCGTATATTATTTCATGCA
CTTAGGAAAATGGGGATTCCCACAATCTTTTTTATCAATAAGATTGACCAAAATGGAATT
GATTTATCAACGGTTTATCAGGATATTAAAGAGAAACTTTCTGCCGAAATTGTAATCAAA
CAGAAGGTAGAACTGTATCCTAATATGTGTGTGACGAACTTTACCGAATCTGAACAATGG
GATATGGTAATAGAAGGAAATGATTACCTTTTGGAGAAATATACGTCTGGGAAATTATTG
GAAGCATTAGAACTCGAACAAGAGGAAAGCATAAGATTTCATAATTGTTCCCTGTTCCCT
GTTTATCACGGAAGTGCAAAAAACAATATAGGGATTGATAACCTTATAGAAGTGATTACG
AATAAATTTTATTCATCAACACATCGAGGTCAGTCTGAACTTTGCGGAAAAGTTTTCAAA
ATTGAGTATTCGGAAAAAAGACAGCGTCTTGCATATATACGTCTTTATAGTGGCGTACTG
CATTTGCGAGATCCGGTTAGAATATCGGAAAAGGAAAAAATAAAAATTACAGAAATGTAT
ACTTCAATAAATGGTGAATTATGTAAAATCGATAAGGCTTATTCCGGGGAAATTGTTATT
TTGCAGAATGAGTTTTTGAAGTTAAATAGTGTTCTTGGAGATACAAAGCTATTGCCACAG
AGAGAGAGAATTGAAAATCCCCTCCCTCTGCTGCAAACGACTGTTGAACCGAGCAAACCT
CAACAAAGGGAAATGTTACTTGATGCACTTTTAGAAATCTCCGACAGTGACCCGCTTCTG
CGATATTATGTGGATTCTGCGACACATGAAATCATACTTTCTTTCTTAGGGAAAGTACAA
ATGGAAGTGACTTGTGCTCTGCTGCAAGAAAAGTATCATGTGGAGATAGAAATAAAAGAG
CCTACAGTCATTTATATGGAAAGACCGTTAAAAAAAGCAGAGTATACCATTCACATCGAA
GTTCCACCGAATCCTTTCTGGGCTTCCATTGGTCTATCTGTAGCACCGCTTCCATTAGGG
AGCGGAGTACAGTATGAGAGCTCGGTTTCTCTTGGATACTTAAATCAATCGTTTCAAAAT
GCAGTTATGGAGGGGATACGCTATGGCTGTGAACAAGGATTGTATGGTTGGAATGTGACG
GACTGTAAAATCTGTTTTAAGTATGGCTTATACTATAGCCCTGTTAGTACCCCAGCAGAT
TTTCGGATGCTTGCTCCTATTGTATTGGAACAAGTCTTAAAAAAAGCTGGAACAGAATTG
TTAGAGCCATATCTTAGTTTTAAAATTTATGCGCCACAGGAATATCTTTCACGAGCATAC
AACGATGCTCCTAAATATTGTGCGAACATCGTAGACACTCAATTGAAAAATAATGAGGTC
ATTCTTAGTGGAGAAATCCCTGCTCGGTGTATTCAAAAATATCGTAGTGATTTAACTTTC
TTTACAAATGGACGTAGTGTTTGTTTAACAGAGTTAAAAGGGTACCATGTTACTACCGGT
GAACCTGTTTGCCAGCCCCGTCGTCCAAATAGTCGGATAGATAAAGTACGATATATGTTC
AATAAAATAACTTAG
>47708|SRR3349309|Neisseria_gonorrhoeae||Neisseria_gonorrhoeae:1-1935
ATGGAGGAAAATCACATGAAAATTATTAATATTGGAGTTTTAGCTCATGTTGATGCAGGA
AAAACTACCTTAACAGAAAGCTTATTATATAACAGTGGAGCGATTACAGAATTAGGAAGC
GTGGACAAAGGTACAACGAGGACGGATAATACGCTTTTAGAACGTCAGAGAGGAATTACA
ATTCAGACAGGAATAACCTCTTTTCAGTGGGAAAATACGAAGGTGAACATCATAGACACG
CCAGGACATATGGATTTCTTAGCAGAAGTATATCGTTCATTATCAGTTTTAGATGGGGCA
ATTCTACTGATTTCTGCAAAAGATGGCGTACAAGCACAAACTCGTATATTATTTCATGCA
CTTAGGAAAATGGGGATTCCCACAATCTTTTTTATCAATAAGATTGACCAAAATGGAATT
GATTTATCAACGGTTTATCAGGATATTAAAGAGAAACTTTCTGCCGAAATTGTAATCAAA
CAGAAGGTAGAACTGTATCCTAATATGTGTGTGACGAACTTTACCGAATCTGAACAATGG
GATATGGTAATAGAAGGAAATGATTACCTTTTGGAGAAATATACGTCTGGGAAATTATTG
GAAGCATTAGAACTCGAACAAGAGGAAAGCATAAGATTTCATAATTGTTCCCTGTTCCCT
GTTTATCACGGAAGTGCAAAAAACAATATAGGGATTGATAACCTTATAGAAGTGATTACG
AATAAATTTTATTCATCAACACATCGAGGTCAGTCTGAACTTTGCGGAAAAGTTTTCAAA
ATTGAGTATTCGGAAAAAAGACAGCGTCTTGCATATATACGTCTTTATAGTGGCGTACTG
CATTTGCGAGATCCGGTTAGAATATCGGAAAAGGAAAAAATAAAAATTACAGAAATGTAT
ACTTCAATAAATGGTGAATTATGTAAAATCGATAAGGCTTATTCCGGGGAAATTGTTATT
TTGCAGAATGAGTTTTTGAAGTTAAATAGTGTTCTTGGAGATACAAAGCTATTGCCACAG
AGAGAGAGAATTGAAAATCCCCTCCCTCTGCTGCAAACGACTGTTGAACCGAGCAAACCT
CAACAAAGGGAAATGTTACTTGATGCACTTTTAGAAATCTCCGACAGTGACCCGCTTCTG
CGATATTATGTGGATTCTGCGACACATGAAATCATACTTTCTTTCTTAGGGAAAGTACAA
ATGGAAGTGACTTGTGCTCTGCTGCAAGAAAAGTATCATGTGGAGATAGAAATAAAAGAG
CCTACAGTCATTTATATGGAAAGACCGTTAAAAAAAGCAGAGTATACCATTCACATCGAA
GTTCCACCGAATCCTTTCTGGGCTTCCATTGGTCTATCTGTAGCACCGCTTCCATTAGGG
AGCGGAGTACAGTATGAGAGCTCGGTTTCTCTTGGATACTTAAATCAATCGTTTCAAAAT
GCAGTTATGGAGGGGATACGCTATGGCTGTGAACAAGGATTGTATGGTTGGAATGTGACG
GACTGTAAAATCTGTTTTAAGTATGGCTTATACTATAGCCCTGTTAGTACCCCAGCAGAT
TTTCGGATGCTTGCTCCTATTGTATTGGAACAAGTCTTAAAAAAAGCTGGAACAGAATTG
TTAGAGCCATATCTTAGTTTTAAAATTTATGCGCCACAGGAATATCTTTCACGAGCATAC
AACGATGCTCCTAAATATTGTGCGAACATCGTAGACACTCAATTGAAAAATAATGAGGTC
ATTCTTAGTGGAGAAATCCCTGCTCGGTGTATTCAAAAATATCGTAGTGATTTAACTTTC
TTTACAAATGGACGTAGTGTTTGTTTAACAGAGTTAAAAGGGTACCATGTTACTACCGGT
GAACCTGTTTGCCAGCCCCGTCGTCCAAATAGTCGGATAGATAAAGTACGATATATGTTC
AATAAAATAACTTAG
>47748|SRR3349515|Neisseria_gonorrhoeae||Neisseria_gonorrhoeae:1-1935
ATGGAGGAAAATCACATGAAAATTATTAATATTGGAGTTTTAGCTCATGTTGATGCAGGA
AAAACTACCTTAACAGAAAGCTTATTATATAACAGTGGAGCGATTACAGAATTAGGAAGC
GTGGACAAAGGTACAACGAGGACGGATAATACGCTTTTAGAACGTCAGAGAGGAATTACA
ATTCAGACAGGAATAACCTCTTTTCAGTGGGAAAATACGAAGGTGAACATCATAGACACG
CCAGGACATATGGATTTCTTAGCAGAAGTATATCGTTCATTATCAGTTTTAGATGGGGCA
ATTCTACTGATTTCTGCAAAAGATGGCGTACAAGCACAAACTCGTATATTATTTCATGCA
CTTAGGAAAATGGGGATTCCCACAATCTTTTTTATCAATAAGATTGACCAAAATGGAATT
GATTTATCAACGGTTTATCAGGATATTAAAGAGAAACTTTCTGCCGAAATTGTAATCAAA
CAGAAGGTAGAACTGTATCCTAATATGTGTGTGACGAACTTTACCGAATCTGAACAATGG
GATATGGTAATAGAAGGAAATGATTACCTTTTGGAGAAATATACGTCTGGGAAATTATTG
GAAGCATTAGAACTCGAACAAGAGGAAAGCATAAGATTTCATAATTGTTCCCTGTTCCCT
GTTTATCACGGAAGTGCAAAAAACAATATAGGGATTGATAACCTTATAGAAGTGATTACG
AATAAATTTTATTCATCAACACATCGAGGTCAGTCTGAACTTTGCGGAAAAGTTTTCAAA
ATTGAGTATTCGGAAAAAAGACAGCGTCTTGCATATATACGTCTTTATAGTGGCGTACTG
CATTTGCGAGATCCGGTTAGAATATCGGAAAAGGAAAAAATAAAAATTACAGAAATGTAT
ACTTCAATAAATGGTGAATTATGTAAAATCGATAAGGCTTATTCCGGGGAAATTGTTATT
TTGCAGAATGAGTTTTTGAAGTTAAATAGTGTTCTTGGAGATACAAAGCTATTGCCACAG
AGAGAGAGAATTGAAAATCCCCTCCCTCTGCTGCAAACGACTGTTGAACCGAGCAAACCT
CAACAAAGGGAAATGTTACTTGATGCACTTTTAGAAATCTCCGACAGTGACCCGCTTCTG
CGATATTATGTGGATTCTGCGACACATGAAATCATACTTTCTTTCTTAGGGAAAGTACAA
ATGGAAGTGACTTGTGCTCTGCTGCAAGAAAAGTATCATGTGGAGATAGAAATAAAAGAG
CCTACAGTCATTTATATGGAAAGACCGTTAAAAAAAGCAGAGTATACCATTCACATCGAA
GTTCCACCGAATCCTTTCTGGGCTTCCATTGGTCTATCTGTAGCACCGCTTCCATTAGGG
AGCGGAGTACAGTATGAGAGCTCGGTTTCTCTTGGATACTTAAATCAATCGTTTCAAAAT
GCAGTTATGGAGGGGATACGCTATGGCTGTGAACAAGGATTGTATGGTTGGAATGTGACG
GACTGTAAAATCTGTTTTAAGTATGGCTTATACTATAGCCCTGTTAGTACCCCAGCAGAT
TTTCGGATGCTTGCTCCTATTGTATTGGAACAAGTCTTAAAAAAAGCTGGAACAGAATTG
TTAGAGCCATATCTTAGTTTTAAAATTTATGCGCCACAGGAATATCTTTCACGAGCATAC
AACGATGCTCCTAAATATTGTGCGAACATCGTAGACACTCAATTGAAAAATAATGAGGTC
ATTCTTAGTGGAGAAATCCCTGCTCGGTGTATTCAAAAATATCGTAGTGATTTAACTTTC
TTTACAAATGGACGTAGTGTTTGTTTAACAGAGTTAAAAGGGTACCATGTTACTACCGGT
GAACCTGTTTGCCAGCCCCGTCGTCCAAATAGTCGGATAGATAAAGTACGATATATGTTC
AATAAAATAACTTAG
>47751|SRR3349518|Neisseria_gonorrhoeae|32|Neisseria_gonorrhoeae:1-1935
ATGGAGGAAAATCACATGAAAATTATTAATATTGGAGTTTTAGCTCATGTTGATGCAGGA
AAAACTACCTTAACAGAAAGCTTATTATATAACAGTGGAGCGATTACAGAATTAGGAAGC
GTGGACAAAGGTACAACGAGGACGGATAATACGCTTTTAGAACGTCAGAGAGGAATTACA
ATTCAGACAGGAATAACCTCTTTTCAGTGGGAAAATACGAAGGTGAACATCATAGACACG
CCAGGACATATGGATTTCTTAGCAGAAGTATATCGTTCATTATCAGTTTTAGATGGGGCA
ATTCTACTGATTTCTGCAAAAGATGGCGTACAAGCACAAACTCGTATATTATTTCATGCA
CTTAGGAAAATGGGGATTCCCACAATCTTTTTTATCAATAAGATTGACCAAAATGGAATT
GATTTATCAACGGTTTATCAGGATATTAAAGAGAAACTTTCTGCCGAAATTGTAATCAAA
CAGAAGGTAGAACTGTATCCTAATATGTGTGTGACGAACTTTACCGAATCTGAACAATGG
GATATGGTAATAGAAGGAAATGATTACCTTTTGGAGAAATATACGTCTGGGAAATTATTG
GAAGCATTAGAACTCGAACAAGAGGAAAGCATAAGATTTCATAATTGTTCCCTGTTCCCT
GTTTATCACGGAAGTGCAAAAAACAATATAGGGATTGATAACCTTATAGAAGTGATTACG
AATAAATTTTATTCATCAACACATCGAGGTCAGTCTGAACTTTGCGGAAAAGTTTTCAAA
ATTGAGTATTCGGAAAAAAGACAGCGTCTTGCATATATACGTCTTTATAGTGGCGTACTG
CATTTGCGAGATCCGGTTAGAATATCGGAAAAGGAAAAAATAAAAATTACAGAAATGTAT
ACTTCAATAAATGGTGAATTATGTAAAATCGATAAGGCTTATTCCGGGGAAATTGTTATT
TTGCAGAATGAGTTTTTGAAGTTAAATAGTGTTCTTGGAGATACAAAGCTATTGCCACAG
AGAGAGAGAATTGAAAATCCCCTCCCTCTGCTGCAAACGACTGTTGAACCGAGCAAACCT
CAACAAAGGGAAATGTTACTTGATGCACTTTTAGAAATCTCCGACAGTGACCCGCTTCTG
CGATATTATGTGGATTCTGCGACACATGAAATCATACTTTCTTTCTTAGGGAAAGTACAA
ATGGAAGTGACTTGTGCTCTGCTGCAAGAAAAGTATCATGTGGAGATAGAAATAAAAGAG
CCTACAGTCATTTATATGGAAAGACCGTTAAAAAAAGCAGAGTATACCATTCACATCGAA
GTTCCACCGAATCCTTTCTGGGCTTCCATTGGTCTATCTGTAGCACCGCTTCCATTAGGG
AGCGGAGTACAGTATGAGAGCTCGGTTTCTCTTGGATACTTAAATCAATCGTTTCAAAAT
GCAGTTATGGAGGGGATACGCTATGGCTGTGAACAAGGATTGTATGGTTGGAATGTGACG
GACTGTAAAATCTGTTTTAAGTATGGCTTATACTATAGCCCTGTTAGTACCCCAGCAGAT
TTTCGGATGCTTGCTCCTATTGTATTGGAACAAGTCTTAAAAAAAGCTGGAACAGAATTG
TTAGAGCCATATCTTAGTTTTAAAATTTATGCGCCACAGGAATATCTTTCACGAGCATAC
AACGATGCTCCTAAATATTGTGCGAACATCGTAGACACTCAATTGAAAAATAATGAGGTC
ATTCTTAGTGGAGAAATCCCTGCTCGGTGTATTCAAAAATATCGTAGTGATTTAACTTTC
TTTACAAATGGACGTAGTGTTTGTTTAACAGAGTTAAAAGGGTACCATGTTACTACCGGT
GAACCTGTTTGCCAGCCCCGTCGTCCAAATAGTCGGATAGATAAAGTACGATATATGTTC
AATAAAATAACTTAG
>47757|SRR3349525|Neisseria_gonorrhoeae||Neisseria_gonorrhoeae:1-1935
ATGGAGGAAAATCACATGAAAATTATTAATATTGGAGTTTTAGCTCATGTTGATGCAGGA
AAAACTACCTTAACAGAAAGCTTATTATATAACAGTGGAGCGATTACAGAATTAGGAAGC
GTGGACAAAGGTACAACGAGGACGGATAATACGCTTTTAGAACGTCAGAGAGGAATTACA
ATTCAGACAGGAATAACCTCTTTTCAGTGGGAAAATACGAAGGTGAACATCATAGACACG
CCAGGACATATGGATTTCTTAGCAGAAGTATATCGTTCATTATCAGTTTTAGATGGGGCA
ATTCTACTGATTTCTGCAAAAGATGGCGTACAAGCACAAACTCGTATATTATTTCATGCA
CTTAGGAAAATGGGGATTCCCACAATCTTTTTTATCAATAAGATTGACCAAAATGGAATT
GATTTATCAACGGTTTATCAGGATATTAAAGAGAAACTTTCTGCCGAAATTGTAATCAAA
CAGAAGGTAGAACTGTATCCTAATATGTGTGTGACGAACTTTACCGAATCTGAACAATGG
GATATGGTAATAGAAGGAAATGATTACCTTTTGGAGAAATATACGTCTGGGAAATTATTG
GAAGCATTAGAACTCGAACAAGAGGAAAGCATAAGATTTCATAATTGTTCCCTGTTCCCT
GTTTATCACGGAAGTGCAAAAAACAATATAGGGATTGATAACCTTATAGAAGTGATTACG
AATAAATTTTATTCATCAACACATCGAGGTCAGTCTGAACTTTGCGGAAAAGTTTTCAAA
ATTGAGTATTCGGAAAAAAGACAGCGTCTTGCATATATACGTCTTTATAGTGGCGTACTG
CATTTGCGAGATCCGGTTAGAATATCGGAAAAGGAAAAAATAAAAATTACAGAAATGTAT
ACTTCAATAAATGGTGAATTATGTAAAATCGATAAGGCTTATTCCGGGGAAATTGTTATT
TTGCAGAATGAGTTTTTGAAGTTAAATAGTGTTCTTGGAGATACAAAGCTATTGCCACAG
AGAGAGAGAATTGAAAATCCCCTCCCTCTGCTGCAAACGACTGTTGAACCGAGCAAACCT
CAACAAAGGGAAATGTTACTTGATGCACTTTTAGAAATCTCCGACAGTGACCCGCTTCTG
CGATATTATGTGGATTCTGCGACACATGAAATCATACTTTCTTTCTTAGGGAAAGTACAA
ATGGAAGTGACTTGTGCTCTGCTGCAAGAAAAGTATCATGTGGAGATAGAAATAAAAGAG
CCTACAGTCATTTATATGGAAAGACCGTTAAAAAAAGCAGAGTATACCATTCACATCGAA
GTTCCACCGAATCCTTTCTGGGCTTCCATTGGTCTATCTGTAGCACCGCTTCCATTAGGG
AGCGGAGTACAGTATGAGAGCTCGGTTTCTCTTGGATACTTAAATCAATCGTTTCAAAAT
GCAGTTATGGAGGGGATACGCTATGGCTGTGAACAAGGATTGTATGGTTGGAATGTGACG
GACTGTAAAATCTGTTTTAAGTATGGCTTATACTATAGCCCTGTTAGTACCCCAGCAGAT
TTTCGGATGCTTGCTCCTATTGTATTGGAACAAGTCTTAAAAAAAGCTGGAACAGAATTG
TTAGAGCCATATCTTAGTTTTAAAATTTATGCGCCACAGGAATATCTTTCACGAGCATAC
AACGATGCTCCTAAATATTGTGCGAACATCGTAGACACTCAATTGAAAAATAATGAGGTC
ATTCTTAGTGGAGAAATCCCTGCTCGGTGTATTCAAAAATATCGTAGTGATTTAACTTTC
TTTACAAATGGACGTAGTGTTTGTTTAACAGAGTTAAAAGGGTACCATGTTACTACCGGT
GAACCTGTTTGCCAGCCCCGTCGTCCAAATAGTCGGATAGATAAAGTACGATATATGTTC
AATAAAATAACTTAG
>47773|SRR3349543|Neisseria_gonorrhoeae||Neisseria_gonorrhoeae:1-1935
ATGGAGGAAAATCACATGAAAATTATTAATATTGGAGTTTTAGCTCATGTTGATGCAGGA
AAAACTACCTTAACAGAAAGCTTATTATATAACAGTGGAGCGATTACAGAATTAGGAAGC
GTGGACAAAGGTACAACGAGGACGGATAATACGCTTTTAGAACGTCAGAGAGGAATTACA
ATTCAGACAGGAATAACCTCTTTTCAGTGGGAAAATACGAAGGTGAACATCATAGACACG
CCAGGACATATGGATTTCTTAGCAGAAGTATATCGTTCATTATCAGTTTTAGATGGGGCA
ATTCTACTGATTTCTGCAAAAGATGGCGTACAAGCACAAACTCGTATATTATTTCATGCA
CTTAGGAAAATGGGGATTCCCACAATCTTTTTTATCAATAAGATTGACCAAAATGGAATT
GATTTATCAACGGTTTATCAGGATATTAAAGAGAAACTTTCTGCCGAAATTGTAATCAAA
CAGAAGGTAGAACTGTATCCTAATATGTGTGTGACGAACTTTACCGAATCTGAACAATGG
GATATGGTAATAGAAGGAAATGATTACCTTTTGGAGAAATATACGTCTGGGAAATTATTG
GAAGCATTAGAACTCGAACAAGAGGAAAGCATAAGATTTCATAATTGTTCCCTGTTCCCT
GTTTATCACGGAAGTGCAAAAAACAATATAGGGATTGATAACCTTATAGAAGTGATTACG
AATAAATTTTATTCATCAACACATCGAGGTCAGTCTGAACTTTGCGGAAAAGTTTTCAAA
ATTGAGTATTCGGAAAAAAGACAGCGTCTTGCATATATACGTCTTTATAGTGGCGTACTG
CATTTGCGAGATCCGGTTAGAATATCGGAAAAGGAAAAAATAAAAATTACAGAAATGTAT
ACTTCAATAAATGGTGAATTATGTAAAATCGATAAGGCTTATTCCGGGGAAATTGTTATT
TTGCAGAATGAGTTTTTGAAGTTAAATAGTGTTCTTGGAGATACAAAGCTATTGCCACAG
AGAGAGAGAATTGAAAATCCCCTCCCTCTGCTGCAAACGACTGTTGAACCGAGCAAACCT
CAACAAAGGGAAATGTTACTTGATGCACTTTTAGAAATCTCCGACAGTGACCCGCTTCTG
CGATATTATGTGGATTCTGCGACACATGAAATCATACTTTCTTTCTTAGGGAAAGTACAA
ATGGAAGTGACTTGTGCTCTGCTGCAAGAAAAGTATCATGTGGAGATAGAAATAAAAGAG
CCTACAGTCATTTATATGGAAAGACCGTTAAAAAAAGCAGAGTATACCATTCACATCGAA
GTTCCACCGAATCCTTTCTGGGCTTCCATTGGTCTATCTGTAGCACCGCTTCCATTAGGG
AGCGGAGTACAGTATGAGAGCTCGGTTTCTCTTGGATACTTAAATCAATCGTTTCAAAAT
GCAGTTATGGAGGGGATACGCTATGGCTGTGAACAAGGATTGTATGGTTGGAATGTGACG
GACTGTAAAATCTGTTTTAAGTATGGCTTATACTATAGCCCTGTTAGTACCCCAGCAGAT
TTTCGGATGCTTGCTCCTATTGTATTGGAACAAGTCTTAAAAAAAGCTGGAACAGAATTG
TTAGAGCCATATCTTAGTTTTAAAATTTATGCGCCACAGGAATATCTTTCACGAGCATAC
AACGATGCTCCTAAATATTGTGCGAACATCGTAGACACTCAATTGAAAAATAATGAGGTC
ATTCTTAGTGGAGAAATCCCTGCTCGGTGTATTCAAAAATATCGTAGTGATTTAACTTTC
TTTACAAATGGACGTAGTGTTTGTTTAACAGAGTTAAAAGGGTACCATGTTACTACCGGT
GAACCTGTTTGCCAGCCCCGTCGTCCAAATAGTCGGATAGATAAAGTACGATATATGTTC
AATAAAATAACTTAG
>47778|SRR3349548|Neisseria_gonorrhoeae||Neisseria_gonorrhoeae:1-1935
ATGGAGGAAAATCACATGAAAATTATTAATATTGGAGTTTTAGCTCATGTTGATGCAGGA
AAAACTACCTTAACAGAAAGCTTATTATATAACAGTGGAGCGATTACAGAATTAGGAAGC
GTGGACAAAGGTACAACGAGGACGGATAATACGCTTTTAGAACGTCAGAGAGGAATTACA
ATTCAGACAGGAATAACCTCTTTTCAGTGGGAAAATACGAAGGTGAACATCATAGACACG
CCAGGACATATGGATTTCTTAGCAGAAGTATATCGTTCATTATCAGTTTTAGATGGGGCA
ATTCTACTGATTTCTGCAAAAGATGGCGTACAAGCACAAACTCGTATATTATTTCATGCA
CTTAGGAAAATGGGGATTCCCACAATCTTTTTTATCAATAAGATTGACCAAAATGGAATT
GATTTATCAACGGTTTATCAGGATATTAAAGAGAAACTTTCTGCCGAAATTGTAATCAAA
CAGAAGGTAGAACTGTATCCTAATATGTGTGTGACGAACTTTACCGAATCTGAACAATGG
GATATGGTAATAGAAGGAAATGATTACCTTTTGGAGAAATATACGTCTGGGAAATTATTG
GAAGCATTAGAACTCGAACAAGAGGAAAGCATAAGATTTCATAATTGTTCCCTGTTCCCT
GTTTATCACGGAAGTGCAAAAAACAATATAGGGATTGATAACCTTATAGAAGTGATTACG
AATAAATTTTATTCATCAACACATCGAGGTCAGTCTGAACTTTGCGGAAAAGTTTTCAAA
ATTGAGTATTCGGAAAAAAGACAGCGTCTTGCATATATACGTCTTTATAGTGGCGTACTG
CATTTGCGAGATCCGGTTAGAATATCGGAAAAGGAAAAAATAAAAATTACAGAAATGTAT
ACTTCAATAAATGGTGAATTATGTAAAATCGATAAGGCTTATTCCGGGGAAATTGTTATT
TTGCAGAATGAGTTTTTGAAGTTAAATAGTGTTCTTGGAGATACAAAGCTATTGCCACAG
AGAGAGAGAATTGAAAATCCCCTCCCTCTGCTGCAAACGACTGTTGAACCGAGCAAACCT
CAACAAAGGGAAATGTTACTTGATGCACTTTTAGAAATCTCCGACAGTGACCCGCTTCTG
CGATATTATGTGGATTCTGCGACACATGAAATCATACTTTCTTTCTTAGGGAAAGTACAA
ATGGAAGTGACTTGTGCTCTGCTGCAAGAAAAGTATCATGTGGAGATAGAAATAAAAGAG
CCTACAGTCATTTATATGGAAAGACCGTTAAAAAAAGCAGAGTATACCATTCACATCGAA
GTTCCACCGAATCCTTTCTGGGCTTCCATTGGTCTATCTGTAGCACCGCTTCCATTAGGG
AGCGGAGTACAGTATGAGAGCTCGGTTTCTCTTGGATACTTAAATCAATCGTTTCAAAAT
GCAGTTATGGAGGGGATACGCTATGGCTGTGAACAAGGATTGTATGGTTGGAATGTGACG
GACTGTAAAATCTGTTTTAAGTATGGCTTATACTATAGCCCTGTTAGTACCCCAGCAGAT
TTTCGGATGCTTGCTCCTATTGTATTGGAACAAGTCTTAAAAAAAGCTGGAACAGAATTG
TTAGAGCCATATCTTAGTTTTAAAATTTATGCGCCACAGGAATATCTTTCACGAGCATAC
AACGATGCTCCTAAATATTGTGCGAACATCGTAGACACTCAATTGAAAAATAATGAGGTC
ATTCTTAGTGGAGAAATCCCTGCTCGGTGTATTCAAAAATATCGTAGTGATTTAACTTTC
TTTACAAATGGACGTAGTGTTTGTTTAACAGAGTTAAAAGGGTACCATGTTACTACCGGT
GAACCTGTTTGCCAGCCCCGTCGTCCAAATAGTCGGATAGATAAAGTACGATATATGTTC
AATAAAATAACTTAG
>47793|SRR3349564|Neisseria_gonorrhoeae||Neisseria_gonorrhoeae:1-1935
ATGGAGGAAAATCACATGAAAATTATTAATATTGGAGTTTTAGCTCATGTTGATGCAGGA
AAAACTACCTTAACAGAAAGCTTATTATATAACAGTGGAGCGATTACAGAATTAGGAAGC
GTGGACAAAGGTACAACGAGGACGGATAATACGCTTTTAGAACGTCAGAGAGGAATTACA
ATTCAGACAGGAATAACCTCTTTTCAGTGGGAAAATACGAAGGTGAACATCATAGACACG
CCAGGACATATGGATTTCTTAGCAGAAGTATATCGTTCATTATCAGTTTTAGATGGGGCA
ATTCTACTGATTTCTGCAAAAGATGGCGTACAAGCACAAACTCGTATATTATTTCATGCA
CTTAGGAAAATGGGGATTCCCACAATCTTTTTTATCAATAAGATTGACCAAAATGGAATT
GATTTATCAACGGTTTATCAGGATATTAAAGAGAAACTTTCTGCCGAAATTGTAATCAAA
CAGAAGGTAGAACTGTATCCTAATATGTGTGTGACGAACTTTACCGAATCTGAACAATGG
GATATGGTAATAGAAGGAAATGATTACCTTTTGGAGAAATATACGTCTGGGAAATTATTG
GAAGCATTAGAACTCGAACAAGAGGAAAGCATAAGATTTCATAATTGTTCCCTGTTCCCT
GTTTATCACGGAAGTGCAAAAAACAATATAGGGATTGATAACCTTATAGAAGTGATTACG
AATAAATTTTATTCATCAACACATCGAGGTCAGTCTGAACTTTGCGGAAAAGTTTTCAAA
ATTGAGTATTCGGAAAAAAGACAGCGTCTTGCATATATACGTCTTTATAGTGGCGTACTG
CATTTGCGAGATCCGGTTAGAATATCGGAAAAGGAAAAAATAAAAATTACAGAAATGTAT
ACTTCAATAAATGGTGAATTATGTAAAATCGATAAGGCTTATTCCGGGGAAATTGTTATT
TTGCAGAATGAGTTTTTGAAGTTAAATAGTGTTCTTGGAGATACAAAGCTATTGCCACAG
AGAGAGAGAATTGAAAATCCCCTCCCTCTGCTGCAAACGACTGTTGAACCGAGCAAACCT
CAACAAAGGGAAATGTTACTTGATGCACTTTTAGAAATCTCCGACAGTGACCCGCTTCTG
CGATATTATGTGGATTCTGCGACACATGAAATCATACTTTCTTTCTTAGGGAAAGTACAA
ATGGAAGTGACTTGTGCTCTGCTGCAAGAAAAGTATCATGTGGAGATAGAAATAAAAGAG
CCTACAGTCATTTATATGGAAAGACCGTTAAAAAAAGCAGAGTATACCATTCACATCGAA
GTTCCACCGAATCCTTTCTGGGCTTCCATTGGTCTATCTGTAGCACCGCTTCCATTAGGG
AGCGGAGTACAGTATGAGAGCTCGGTTTCTCTTGGATACTTAAATCAATCGTTTCAAAAT
GCAGTTATGGAGGGGATACGCTATGGCTGTGAACAAGGATTGTATGGTTGGAATGTGACG
GACTGTAAAATCTGTTTTAAGTATGGCTTATACTATAGCCCTGTTAGTACCCCAGCAGAT
TTTCGGATGCTTGCTCCTATTGTATTGGAACAAGTCTTAAAAAAAGCTGGAACAGAATTG
TTAGAGCCATATCTTAGTTTTAAAATTTATGCGCCACAGGAATATCTTTCACGAGCATAC
AACGATGCTCCTAAATATTGTGCGAACATCGTAGACACTCAATTGAAAAATAATGAGGTC
ATTCTTAGTGGAGAAATCCCTGCTCGGTGTATTCAAAAATATCGTAGTGATTTAACTTTC
TTTACAAATGGACGTAGTGTTTGTTTAACAGAGTTAAAAGGGTACCATGTTACTACCGGT
GAACCTGTTTGCCAGCCCCGTCGTCCAAATAGTCGGATAGATAAAGTACGATATATGTTC
AATAAAATAACTTAG
>47795|SRR3349566|Neisseria_gonorrhoeae||Neisseria_gonorrhoeae:1-1935
ATGGAGGAAAATCACATGAAAATTATTAATATTGGAGTTTTAGCTCATGTTGATGCAGGA
AAAACTACCTTAACAGAAAGCTTATTATATAACAGTGGAGCGATTACAGAATTAGGAAGC
GTGGACAAAGGTACAACGAGGACGGATAATACGCTTTTAGAACGTCAGAGAGGAATTACA
ATTCAGACAGGAATAACCTCTTTTCAGTGGGAAAATACGAAGGTGAACATCATAGACACG
CCAGGACATATGGATTTCTTAGCAGAAGTATATCGTTCATTATCAGTTTTAGATGGGGCA
ATTCTACTGATTTCTGCAAAAGATGGCGTACAAGCACAAACTCGTATATTATTTCATGCA
CTTAGGAAAATGGGGATTCCCACAATCTTTTTTATCAATAAGATTGACCAAAATGGAATT
GATTTATCAACGGTTTATCAGGATATTAAAGAGAAACTTTCTGCCGAAATTGTAATCAAA
CAGAAGGTAGAACTGTATCCTAATATGTGTGTGACGAACTTTACCGAATCTGAACAATGG
GATATGGTAATAGAAGGAAATGATTACCTTTTGGAGAAATATACGTCTGGGAAATTATTG
GAAGCATTAGAACTCGAACAAGAGGAAAGCATAAGATTTCATAATTGTTCCCTGTTCCCT
GTTTATCACGGAAGTGCAAAAAACAATATAGGGATTGATAACCTTATAGAAGTGATTACG
AATAAATTTTATTCATCAACACATCGAGGTCAGTCTGAACTTTGCGGAAAAGTTTTCAAA
ATTGAGTATTCGGAAAAAAGACAGCGTCTTGCATATATACGTCTTTATAGTGGCGTACTG
CATTTGCGAGATCCGGTTAGAATATCGGAAAAGGAAAAAATAAAAATTACAGAAATGTAT
ACTTCAATAAATGGTGAATTATGTAAAATCGATAAGGCTTATTCCGGGGAAATTGTTATT
TTGCAGAATGAGTTTTTGAAGTTAAATAGTGTTCTTGGAGATACAAAGCTATTGCCACAG
AGAGAGAGAATTGAAAATCCCCTCCCTCTGCTGCAAACGACTGTTGAACCGAGCAAACCT
CAACAAAGGGAAATGTTACTTGATGCACTTTTAGAAATCTCCGACAGTGACCCGCTTCTG
CGATATTATGTGGATTCTGCGACACATGAAATCATACTTTCTTTCTTAGGGAAAGTACAA
ATGGAAGTGACTTGTGCTCTGCTGCAAGAAAAGTATCATGTGGAGATAGAAATAAAAGAG
CCTACAGTCATTTATATGGAAAGACCGTTAAAAAAAGCAGAGTATACCATTCACATCGAA
GTTCCACCGAATCCTTTCTGGGCTTCCATTGGTCTATCTGTAGCACCGCTTCCATTAGGG
AGCGGAGTACAGTATGAGAGCTCGGTTTCTCTTGGATACTTAAATCAATCGTTTCAAAAT
GCAGTTATGGAGGGGATACGCTATGGCTGTGAACAAGGATTGTATGGTTGGAATGTGACG
GACTGTAAAATCTGTTTTAAGTATGGCTTATACTATAGCCCTGTTAGTACCCCAGCAGAT
TTTCGGATGCTTGCTCCTATTGTATTGGAACAAGTCTTAAAAAAAGCTGGAACAGAATTG
TTAGAGCCATATCTTAGTTTTAAAATTTATGCGCCACAGGAATATCTTTCACGAGCATAC
AACGATGCTCCTAAATATTGTGCGAACATCGTAGACACTCAATTGAAAAATAATGAGGTC
ATTCTTAGTGGAGAAATCCCTGCTCGGTGTATTCAAAAATATCGTAGTGATTTAACTTTC
TTTACAAATGGACGTAGTGTTTGTTTAACAGAGTTAAAAGGGTACCATGTTACTACCGGT
GAACCTGTTTGCCAGCCCCGTCGTCCAAATAGTCGGATAGATAAAGTACGATATATGTTC
AATAAAATAACTTAG
>47809|SRR3349581|Neisseria_gonorrhoeae||Neisseria_gonorrhoeae:1-1935
ATGGAGGAAAATCACATGAAAATTATTAATATTGGAGTTTTAGCTCATGTTGATGCAGGA
AAAACTACCTTAACAGAAAGCTTATTATATAACAGTGGAGCGATTACAGAATTAGGAAGC
GTGGACAAAGGTACAACGAGGACGGATAATACGCTTTTAGAACGTCAGAGAGGAATTACA
ATTCAGACAGGAATAACCTCTTTTCAGTGGGAAAATACGAAGGTGAACATCATAGACACG
CCAGGACATATGGATTTCTTAGCAGAAGTATATCGTTCATTATCAGTTTTAGATGGGGCA
ATTCTACTGATTTCTGCAAAAGATGGCGTACAAGCACAAACTCGTATATTATTTCATGCA
CTTAGGAAAATGGGGATTCCCACAATCTTTTTTATCAATAAGATTGACCAAAATGGAATT
GATTTATCAACGGTTTATCAGGATATTAAAGAGAAACTTTCTGCCGAAATTGTAATCAAA
CAGAAGGTAGAACTGTATCCTAATATGTGTGTGACGAACTTTACCGAATCTGAACAATGG
GATATGGTAATAGAAGGAAATGATTACCTTTTGGAGAAATATACGTCTGGGAAATTATTG
GAAGCATTAGAACTCGAACAAGAGGAAAGCATAAGATTTCATAATTGTTCCCTGTTCCCT
GTTTATCACGGAAGTGCAAAAAACAATATAGGGATTGATAACCTTATAGAAGTGATTACG
AATAAATTTTATTCATCAACACATCGAGGTCAGTCTGAACTTTGCGGAAAAGTTTTCAAA
ATTGAGTATTCGGAAAAAAGACAGCGTCTTGCATATATACGTCTTTATAGTGGCGTACTG
CATTTGCGAGATCCGGTTAGAATATCGGAAAAGGAAAAAATAAAAATTACAGAAATGTAT
ACTTCAATAAATGGTGAATTATGTAAAATCGATAAGGCTTATTCCGGGGAAATTGTTATT
TTGCAGAATGAGTTTTTGAAGTTAAATAGTGTTCTTGGAGATACAAAGCTATTGCCACAG
AGAGAGAGAATTGAAAATCCCCTCCCTCTGCTGCAAACGACTGTTGAACCGAGCAAACCT
CAACAAAGGGAAATGTTACTTGATGCACTTTTAGAAATCTCCGACAGTGACCCGCTTCTG
CGATATTATGTGGATTCTGCGACACATGAAATCATACTTTCTTTCTTAGGGAAAGTACAA
ATGGAAGTGACTTGTGCTCTGCTGCAAGAAAAGTATCATGTGGAGATAGAAATAAAAGAG
CCTACAGTCATTTATATGGAAAGACCGTTAAAAAAAGCAGAGTATACCATTCACATCGAA
GTTCCACCGAATCCTTTCTGGGCTTCCATTGGTCTATCTGTAGCACCGCTTCCATTAGGG
AGCGGAGTACAGTATGAGAGCTCGGTTTCTCTTGGATACTTAAATCAATCGTTTCAAAAT
GCAGTTATGGAGGGGATACGCTATGGCTGTGAACAAGGATTGTATGGTTGGAATGTGACG
GACTGTAAAATCTGTTTTAAGTATGGCTTATACTATAGCCCTGTTAGTACCCCAGCAGAT
TTTCGGATGCTTGCTCCTATTGTATTGGAACAAGTCTTAAAAAAAGCTGGAACAGAATTG
TTAGAGCCATATCTTAGTTTTAAAATTTATGCGCCACAGGAATATCTTTCACGAGCATAC
AACGATGCTCCTAAATATTGTGCGAACATCGTAGACACTCAATTGAAAAATAATGAGGTC
ATTCTTAGTGGAGAAATCCCTGCTCGGTGTATTCAAAAATATCGTAGTGATTTAACTTTC
TTTACAAATGGACGTAGTGTTTGTTTAACAGAGTTAAAAGGGTACCATGTTACTACCGGT
GAACCTGTTTGCCAGCCCCGTCGTCCAAATAGTCGGATAGATAAAGTACGATATATGTTC
AATAAAATAACTTAG
>47811|SRR3349583|Neisseria_gonorrhoeae||Neisseria_gonorrhoeae:1-1935
ATGGAGGAAAATCACATGAAAATTATTAATATTGGAGTTTTAGCTCATGTTGATGCAGGA
AAAACTACCTTAACAGAAAGCTTATTATATAACAGTGGAGCGATTACAGAATTAGGAAGC
GTGGACAAAGGTACAACGAGGACGGATAATACGCTTTTAGAACGTCAGAGAGGAATTACA
ATTCAGACAGGAATAACCTCTTTTCAGTGGGAAAATACGAAGGTGAACATCATAGACACG
CCAGGACATATGGATTTCTTAGCAGAAGTATATCGTTCATTATCAGTTTTAGATGGGGCA
ATTCTACTGATTTCTGCAAAAGATGGCGTACAAGCACAAACTCGTATATTATTTCATGCA
CTTAGGAAAATGGGGATTCCCACAATCTTTTTTATCAATAAGATTGACCAAAATGGAATT
GATTTATCAACGGTTTATCAGGATATTAAAGAGAAACTTTCTGCCGAAATTGTAATCAAA
CAGAAGGTAGAACTGTATCCTAATATGTGTGTGACGAACTTTACCGAATCTGAACAATGG
GATATGGTAATAGAAGGAAATGATTACCTTTTGGAGAAATATACGTCTGGGAAATTATTG
GAAGCATTAGAACTCGAACAAGAGGAAAGCATAAGATTTCATAATTGTTCCCTGTTCCCT
GTTTATCACGGAAGTGCAAAAAACAATATAGGGATTGATAACCTTATAGAAGTGATTACG
AATAAATTTTATTCATCAACACATCGAGGTCAGTCTGAACTTTGCGGAAAAGTTTTCAAA
ATTGAGTATTCGGAAAAAAGACAGCGTCTTGCATATATACGTCTTTATAGTGGCGTACTG
CATTTGCGAGATCCGGTTAGAATATCGGAAAAGGAAAAAATAAAAATTACAGAAATGTAT
ACTTCAATAAATGGTGAATTATGTAAAATCGATAAGGCTTATTCCGGGGAAATTGTTATT
TTGCAGAATGAGTTTTTGAAGTTAAATAGTGTTCTTGGAGATACAAAGCTATTGCCACAG
AGAGAGAGAATTGAAAATCCCCTCCCTCTGCTGCAAACGACTGTTGAACCGAGCAAACCT
CAACAAAGGGAAATGTTACTTGATGCACTTTTAGAAATCTCCGACAGTGACCCGCTTCTG
CGATATTATGTGGATTCTGCGACACATGAAATCATACTTTCTTTCTTAGGGAAAGTACAA
ATGGAAGTGACTTGTGCTCTGCTGCAAGAAAAGTATCATGTGGAGATAGAAATAAAAGAG
CCTACAGTCATTTATATGGAAAGACCGTTAAAAAAAGCAGAGTATACCATTCACATCGAA
GTTCCACCGAATCCTTTCTGGGCTTCCATTGGTCTATCTGTAGCACCGCTTCCATTAGGG
AGCGGAGTACAGTATGAGAGCTCGGTTTCTCTTGGATACTTAAATCAATCGTTTCAAAAT
GCAGTTATGGAGGGGATACGCTATGGCTGTGAACAAGGATTGTATGGTTGGAATGTGACG
GACTGTAAAATCTGTTTTAAGTATGGCTTATACTATAGCCCTGTTAGTACCCCAGCAGAT
TTTCGGATGCTTGCTCCTATTGTATTGGAACAAGTCTTAAAAAAAGCTGGAACAGAATTG
TTAGAGCCATATCTTAGTTTTAAAATTTATGCGCCACAGGAATATCTTTCACGAGCATAC
AACGATGCTCCTAAATATTGTGCGAACATCGTAGACACTCAATTGAAAAATAATGAGGTC
ATTCTTAGTGGAGAAATCCCTGCTCGGTGTATTCAAAAATATCGTAGTGATTTAACTTTC
TTTACAAATGGACGTAGTGTTTGTTTAACAGAGTTAAAAGGGTACCATGTTACTACCGGT
GAACCTGTTTGCCAGCCCCGTCGTCCAAATAGTCGGATAGATAAAGTACGATATATGTTC
AATAAAATAACTTAG
>47816|SRR3349589|Neisseria_gonorrhoeae||Neisseria_gonorrhoeae:1-1935
ATGGAGGAAAATCACATGAAAATTATTAATATTGGAGTTTTAGCTCATGTTGATGCAGGA
AAAACTACCTTAACAGAAAGCTTATTATATAACAGTGGAGCGATTACAGAATTAGGAAGC
GTGGACAAAGGTACAACGAGGACGGATAATACGCTTTTAGAACGTCAGAGAGGAATTACA
ATTCAGACAGGAATAACCTCTTTTCAGTGGGAAAATACGAAGGTGAACATCATAGACACG
CCAGGACATATGGATTTCTTAGCAGAAGTATATCGTTCATTATCAGTTTTAGATGGGGCA
ATTCTACTGATTTCTGCAAAAGATGGCGTACAAGCACAAACTCGTATATTATTTCATGCA
CTTAGGAAAATGGGGATTCCCACAATCTTTTTTATCAATAAGATTGACCAAAATGGAATT
GATTTATCAACGGTTTATCAGGATATTAAAGAGAAACTTTCTGCCGAAATTGTAATCAAA
CAGAAGGTAGAACTGTATCCTAATATGTGTGTGACGAACTTTACCGAATCTGAACAATGG
GATATGGTAATAGAAGGAAATGATTACCTTTTGGAGAAATATACGTCTGGGAAATTATTG
GAAGCATTAGAACTCGAACAAGAGGAAAGCATAAGATTTCATAATTGTTCCCTGTTCCCT
GTTTATCACGGAAGTGCAAAAAACAATATAGGGATTGATAACCTTATAGAAGTGATTACG
AATAAATTTTATTCATCAACACATCGAGGTCAGTCTGAACTTTGCGGAAAAGTTTTCAAA
ATTGAGTATTCGGAAAAAAGACAGCGTCTTGCATATATACGTCTTTATAGTGGCGTACTG
CATTTGCGAGATCCGGTTAGAATATCGGAAAAGGAAAAAATAAAAATTACAGAAATGTAT
ACTTCAATAAATGGTGAATTATGTAAAATCGATAAGGCTTATTCCGGGGAAATTGTTATT
TTGCAGAATGAGTTTTTGAAGTTAAATAGTGTTCTTGGAGATACAAAGCTATTGCCACAG
AGAGAGAGAATTGAAAATCCCCTCCCTCTGCTGCAAACGACTGTTGAACCGAGCAAACCT
CAACAAAGGGAAATGTTACTTGATGCACTTTTAGAAATCTCCGACAGTGACCCGCTTCTG
CGATATTATGTGGATTCTGCGACACATGAAATCATACTTTCTTTCTTAGGGAAAGTACAA
ATGGAAGTGACTTGTGCTCTGCTGCAAGAAAAGTATCATGTGGAGATAGAAATAAAAGAG
CCTACAGTCATTTATATGGAAAGACCGTTAAAAAAAGCAGAGTATACCATTCACATCGAA
GTTCCACCGAATCCTTTCTGGGCTTCCATTGGTCTATCTGTAGCACCGCTTCCATTAGGG
AGCGGAGTACAGTATGAGAGCTCGGTTTCTCTTGGATACTTAAATCAATCGTTTCAAAAT
GCAGTTATGGAGGGGATACGCTATGGCTGTGAACAAGGATTGTATGGTTGGAATGTGACG
GACTGTAAAATCTGTTTTAAGTATGGCTTATACTATAGCCCTGTTAGTACCCCAGCAGAT
TTTCGGATGCTTGCTCCTATTGTATTGGAACAAGTCTTAAAAAAAGCTGGAACAGAATTG
TTAGAGCCATATCTTAGTTTTAAAATTTATGCGCCACAGGAATATCTTTCACGAGCATAC
AACGATGCTCCTAAATATTGTGCGAACATCGTAGACACTCAATTGAAAAATAATGAGGTC
ATTCTTAGTGGAGAAATCCCTGCTCGGTGTATTCAAAAATATCGTAGTGATTTAACTTTC
TTTACAAATGGACGTAGTGTTTGTTTAACAGAGTTAAAAGGGTACCATGTTACTACCGGT
GAACCTGTTTGCCAGCCCCGTCGTCCAAATAGTCGGATAGATAAAGTACGATATATGTTC
AATAAAATAACTTAG
>47817|SRR3349590|Neisseria_gonorrhoeae||Neisseria_gonorrhoeae:1-1935
ATGGAGGAAAATCACATGAAAATTATTAATATTGGAGTTTTAGCTCATGTTGATGCAGGA
AAAACTACCTTAACAGAAAGCTTATTATATAACAGTGGAGCGATTACAGAATTAGGAAGC
GTGGACAAAGGTACAACGAGGACGGATAATACGCTTTTAGAACGTCAGAGAGGAATTACA
ATTCAGACAGGAATAACCTCTTTTCAGTGGGAAAATACGAAGGTGAACATCATAGACACG
CCAGGACATATGGATTTCTTAGCAGAAGTATATCGTTCATTATCAGTTTTAGATGGGGCA
ATTCTACTGATTTCTGCAAAAGATGGCGTACAAGCACAAACTCGTATATTATTTCATGCA
CTTAGGAAAATGGGGATTCCCACAATCTTTTTTATCAATAAGATTGACCAAAATGGAATT
GATTTATCAACGGTTTATCAGGATATTAAAGAGAAACTTTCTGCCGAAATTGTAATCAAA
CAGAAGGTAGAACTGTATCCTAATATGTGTGTGACGAACTTTACCGAATCTGAACAATGG
GATATGGTAATAGAAGGAAATGATTACCTTTTGGAGAAATATACGTCTGGGAAATTATTG
GAAGCATTAGAACTCGAACAAGAGGAAAGCATAAGATTTCATAATTGTTCCCTGTTCCCT
GTTTATCACGGAAGTGCAAAAAACAATATAGGGATTGATAACCTTATAGAAGTGATTACG
AATAAATTTTATTCATCAACACATCGAGGTCAGTCTGAACTTTGCGGAAAAGTTTTCAAA
ATTGAGTATTCGGAAAAAAGACAGCGTCTTGCATATATACGTCTTTATAGTGGCGTACTG
CATTTGCGAGATCCGGTTAGAATATCGGAAAAGGAAAAAATAAAAATTACAGAAATGTAT
ACTTCAATAAATGGTGAATTATGTAAAATCGATAAGGCTTATTCCGGGGAAATTGTTATT
TTGCAGAATGAGTTTTTGAAGTTAAATAGTGTTCTTGGAGATACAAAGCTATTGCCACAG
AGAGAGAGAATTGAAAATCCCCTCCCTCTGCTGCAAACGACTGTTGAACCGAGCAAACCT
CAACAAAGGGAAATGTTACTTGATGCACTTTTAGAAATCTCCGACAGTGACCCGCTTCTG
CGATATTATGTGGATTCTGCGACACATGAAATCATACTTTCTTTCTTAGGGAAAGTACAA
ATGGAAGTGACTTGTGCTCTGCTGCAAGAAAAGTATCATGTGGAGATAGAAATAAAAGAG
CCTACAGTCATTTATATGGAAAGACCGTTAAAAAAAGCAGAGTATACCATTCACATCGAA
GTTCCACCGAATCCTTTCTGGGCTTCCATTGGTCTATCTGTAGCACCGCTTCCATTAGGG
AGCGGAGTACAGTATGAGAGCTCGGTTTCTCTTGGATACTTAAATCAATCGTTTCAAAAT
GCAGTTATGGAGGGGATACGCTATGGCTGTGAACAAGGATTGTATGGTTGGAATGTGACG
GACTGTAAAATCTGTTTTAAGTATGGCTTATACTATAGCCCTGTTAGTACCCCAGCAGAT
TTTCGGATGCTTGCTCCTATTGTATTGGAACAAGTCTTAAAAAAAGCTGGAACAGAATTG
TTAGAGCCATATCTTAGTTTTAAAATTTATGCGCCACAGGAATATCTTTCACGAGCATAC
AACGATGCTCCTAAATATTGTGCGAACATCGTAGACACTCAATTGAAAAATAATGAGGTC
ATTCTTAGTGGAGAAATCCCTGCTCGGTGTATTCAAAAATATCGTAGTGATTTAACTTTC
TTTACAAATGGACGTAGTGTTTGTTTAACAGAGTTAAAAGGGTACCATGTTACTACCGGT
GAACCTGTTTGCCAGCCCCGTCGTCCAAATAGTCGGATAGATAAAGTACGATATATGTTC
AATAAAATAACTTAG
>47826|SRR3349600|Neisseria_gonorrhoeae||Neisseria_gonorrhoeae:1-1935
ATGGAGGAAAATCACATGAAAATTATTAATATTGGAGTTTTAGCTCATGTTGATGCAGGA
AAAACTACCTTAACAGAAAGCTTATTATATAACAGTGGAGCGATTACAGAATTAGGAAGC
GTGGACAAAGGTACAACGAGGACGGATAATACGCTTTTAGAACGTCAGAGAGGAATTACA
ATTCAGACAGGAATAACCTCTTTTCAGTGGGAAAATACGAAGGTGAACATCATAGACACG
CCAGGACATATGGATTTCTTAGCAGAAGTATATCGTTCATTATCAGTTTTAGATGGGGCA
ATTCTACTGATTTCTGCAAAAGATGGCGTACAAGCACAAACTCGTATATTATTTCATGCA
CTTAGGAAAATGGGGATTCCCACAATCTTTTTTATCAATAAGATTGACCAAAATGGAATT
GATTTATCAACGGTTTATCAGGATATTAAAGAGAAACTTTCTGCCGAAATTGTAATCAAA
CAGAAGGTAGAACTGTATCCTAATATGTGTGTGACGAACTTTACCGAATCTGAACAATGG
GATATGGTAATAGAAGGAAATGATTACCTTTTGGAGAAATATACGTCTGGGAAATTATTG
GAAGCATTAGAACTCGAACAAGAGGAAAGCATAAGATTTCATAATTGTTCCCTGTTCCCT
GTTTATCACGGAAGTGCAAAAAACAATATAGGGATTGATAACCTTATAGAAGTGATTACG
AATAAATTTTATTCATCAACACATCGAGGTCAGTCTGAACTTTGCGGAAAAGTTTTCAAA
ATTGAGTATTCGGAAAAAAGACAGCGTCTTGCATATATACGTCTTTATAGTGGCGTACTG
CATTTGCGAGATCCGGTTAGAATATCGGAAAAGGAAAAAATAAAAATTACAGAAATGTAT
ACTTCAATAAATGGTGAATTATGTAAAATCGATAAGGCTTATTCCGGGGAAATTGTTATT
TTGCAGAATGAGTTTTTGAAGTTAAATAGTGTTCTTGGAGATACAAAGCTATTGCCACAG
AGAGAGAGAATTGAAAATCCCCTCCCTCTGCTGCAAACGACTGTTGAACCGAGCAAACCT
CAACAAAGGGAAATGTTACTTGATGCACTTTTAGAAATCTCCGACAGTGACCCGCTTCTG
CGATATTATGTGGATTCTGCGACACATGAAATCATACTTTCTTTCTTAGGGAAAGTACAA
ATGGAAGTGACTTGTGCTCTGCTGCAAGAAAAGTATCATGTGGAGATAGAAATAAAAGAG
CCTACAGTCATTTATATGGAAAGACCGTTAAAAAAAGCAGAGTATACCATTCACATCGAA
GTTCCACCGAATCCTTTCTGGGCTTCCATTGGTCTATCTGTAGCACCGCTTCCATTAGGG
AGCGGAGTACAGTATGAGAGCTCGGTTTCTCTTGGATACTTAAATCAATCGTTTCAAAAT
GCAGTTATGGAGGGGATACGCTATGGCTGTGAACAAGGATTGTATGGTTGGAATGTGACG
GACTGTAAAATCTGTTTTAAGTATGGCTTATACTATAGCCCTGTTAGTACCCCAGCAGAT
TTTCGGATGCTTGCTCCTATTGTATTGGAACAAGTCTTAAAAAAAGCTGGAACAGAATTG
TTAGAGCCATATCTTAGTTTTAAAATTTATGCGCCACAGGAATATCTTTCACGAGCATAC
AACGATGCTCCTAAATATTGTGCGAACATCGTAGACACTCAATTGAAAAATAATGAGGTC
ATTCTTAGTGGAGAAATCCCTGCTCGGTGTATTCAAAAATATCGTAGTGATTTAACTTTC
TTTACAAATGGACGTAGTGTTTGTTTAACAGAGTTAAAAGGGTACCATGTTACTACCGGT
GAACCTGTTTGCCAGCCCCGTCGTCCAAATAGTCGGATAGATAAAGTACGATATATGTTC
AATAAAATAACTTAG
>47829|SRR3349603|Neisseria_gonorrhoeae||Neisseria_gonorrhoeae:1-1935
ATGGAGGAAAATCACATGAAAATTATTAATATTGGAGTTTTAGCTCATGTTGATGCAGGA
AAAACTACCTTAACAGAAAGCTTATTATATAACAGTGGAGCGATTACAGAATTAGGAAGC
GTGGACAAAGGTACAACGAGGACGGATAATACGCTTTTAGAACGTCAGAGAGGAATTACA
ATTCAGACAGGAATAACCTCTTTTCAGTGGGAAAATACGAAGGTGAACATCATAGACACG
CCAGGACATATGGATTTCTTAGCAGAAGTATATCGTTCATTATCAGTTTTAGATGGGGCA
ATTCTACTGATTTCTGCAAAAGATGGCGTACAAGCACAAACTCGTATATTATTTCATGCA
CTTAGGAAAATGGGGATTCCCACAATCTTTTTTATCAATAAGATTGACCAAAATGGAATT
GATTTATCAACGGTTTATCAGGATATTAAAGAGAAACTTTCTGCCGAAATTGTAATCAAA
CAGAAGGTAGAACTGTATCCTAATATGTGTGTGACGAACTTTACCGAATCTGAACAATGG
GATATGGTAATAGAAGGAAATGATTACCTTTTGGAGAAATATACGTCTGGGAAATTATTG
GAAGCATTAGAACTCGAACAAGAGGAAAGCATAAGATTTCATAATTGTTCCCTGTTCCCT
GTTTATCACGGAAGTGCAAAAAACAATATAGGGATTGATAACCTTATAGAAGTGATTACG
AATAAATTTTATTCATCAACACATCGAGGTCAGTCTGAACTTTGCGGAAAAGTTTTCAAA
ATTGAGTATTCGGAAAAAAGACAGCGTCTTGCATATATACGTCTTTATAGTGGCGTACTG
CATTTGCGAGATCCGGTTAGAATATCGGAAAAGGAAAAAATAAAAATTACAGAAATGTAT
ACTTCAATAAATGGTGAATTATGTAAAATCGATAAGGCTTATTCCGGGGAAATTGTTATT
TTGCAGAATGAGTTTTTGAAGTTAAATAGTGTTCTTGGAGATACAAAGCTATTGCCACAG
AGAGAGAGAATTGAAAATCCCCTCCCTCTGCTGCAAACGACTGTTGAACCGAGCAAACCT
CAACAAAGGGAAATGTTACTTGATGCACTTTTAGAAATCTCCGACAGTGACCCGCTTCTG
CGATATTATGTGGATTCTGCGACACATGAAATCATACTTTCTTTCTTAGGGAAAGTACAA
ATGGAAGTGACTTGTGCTCTGCTGCAAGAAAAGTATCATGTGGAGATAGAAATAAAAGAG
CCTACAGTCATTTATATGGAAAGACCGTTAAAAAAAGCAGAGTATACCATTCACATCGAA
GTTCCACCGAATCCTTTCTGGGCTTCCATTGGTCTATCTGTAGCACCGCTTCCATTAGGG
AGCGGAGTACAGTATGAGAGCTCGGTTTCTCTTGGATACTTAAATCAATCGTTTCAAAAT
GCAGTTATGGAGGGGATACGCTATGGCTGTGAACAAGGATTGTATGGTTGGAATGTGACG
GACTGTAAAATCTGTTTTAAGTATGGCTTATACTATAGCCCTGTTAGTACCCCAGCAGAT
TTTCGGATGCTTGCTCCTATTGTATTGGAACAAGTCTTAAAAAAAGCTGGAACAGAATTG
TTAGAGCCATATCTTAGTTTTAAAATTTATGCGCCACAGGAATATCTTTCACGAGCATAC
AACGATGCTCCTAAATATTGTGCGAACATCGTAGACACTCAATTGAAAAATAATGAGGTC
ATTCTTAGTGGAGAAATCCCTGCTCGGTGTATTCAAAAATATCGTAGTGATTTAACTTTC
TTTACAAATGGACGTAGTGTTTGTTTAACAGAGTTAAAAGGGTACCATGTTACTACCGGT
GAACCTGTTTGCCAGCCCCGTCGTCCAAATAGTCGGATAGATAAAGTACGATATATGTTC
AATAAAATAACTTAG
>47833|SRR3349608|Neisseria_gonorrhoeae||Neisseria_gonorrhoeae:1-1935
ATGGAGGAAAATCACATGAAAATTATTAATATTGGAGTTTTAGCTCATGTTGATGCAGGA
AAAACTACCTTAACAGAAAGCTTATTATATAACAGTGGAGCGATTACAGAATTAGGAAGC
GTGGACAAAGGTACAACGAGGACGGATAATACGCTTTTAGAACGTCAGAGAGGAATTACA
ATTCAGACAGGAATAACCTCTTTTCAGTGGGAAAATACGAAGGTGAACATCATAGACACG
CCAGGACATATGGATTTCTTAGCAGAAGTATATCGTTCATTATCAGTTTTAGATGGGGCA
ATTCTACTGATTTCTGCAAAAGATGGCGTACAAGCACAAACTCGTATATTATTTCATGCA
CTTAGGAAAATGGGGATTCCCACAATCTTTTTTATCAATAAGATTGACCAAAATGGAATT
GATTTATCAACGGTTTATCAGGATATTAAAGAGAAACTTTCTGCCGAAATTGTAATCAAA
CAGAAGGTAGAACTGTATCCTAATATGTGTGTGACGAACTTTACCGAATCTGAACAATGG
GATATGGTAATAGAAGGAAATGATTACCTTTTGGAGAAATATACGTCTGGGAAATTATTG
GAAGCATTAGAACTCGAACAAGAGGAAAGCATAAGATTTCATAATTGTTCCCTGTTCCCT
GTTTATCACGGAAGTGCAAAAAACAATATAGGGATTGATAACCTTATAGAAGTGATTACG
AATAAATTTTATTCATCAACACATCGAGGTCAGTCTGAACTTTGCGGAAAAGTTTTCAAA
ATTGAGTATTCGGAAAAAAGACAGCGTCTTGCATATATACGTCTTTATAGTGGCGTACTG
CATTTGCGAGATCCGGTTAGAATATCGGAAAAGGAAAAAATAAAAATTACAGAAATGTAT
ACTTCAATAAATGGTGAATTATGTAAAATCGATAAGGCTTATTCCGGGGAAATTGTTATT
TTGCAGAATGAGTTTTTGAAGTTAAATAGTGTTCTTGGAGATACAAAGCTATTGCCACAG
AGAGAGAGAATTGAAAATCCCCTCCCTCTGCTGCAAACGACTGTTGAACCGAGCAAACCT
CAACAAAGGGAAATGTTACTTGATGCACTTTTAGAAATCTCCGACAGTGACCCGCTTCTG
CGATATTATGTGGATTCTGCGACACATGAAATCATACTTTCTTTCTTAGGGAAAGTACAA
ATGGAAGTGACTTGTGCTCTGCTGCAAGAAAAGTATCATGTGGAGATAGAAATAAAAGAG
CCTACAGTCATTTATATGGAAAGACCGTTAAAAAAAGCAGAGTATACCATTCACATCGAA
GTTCCACCGAATCCTTTCTGGGCTTCCATTGGTCTATCTGTAGCACCGCTTCCATTAGGG
AGCGGAGTACAGTATGAGAGCTCGGTTTCTCTTGGATACTTAAATCAATCGTTTCAAAAT
GCAGTTATGGAGGGGATACGCTATGGCTGTGAACAAGGATTGTATGGTTGGAATGTGACG
GACTGTAAAATCTGTTTTAAGTATGGCTTATACTATAGCCCTGTTAGTACCCCAGCAGAT
TTTCGGATGCTTGCTCCTATTGTATTGGAACAAGTCTTAAAAAAAGCTGGAACAGAATTG
TTAGAGCCATATCTTAGTTTTAAAATTTATGCGCCACAGGAATATCTTTCACGAGCATAC
AACGATGCTCCTAAATATTGTGCGAACATCGTAGACACTCAATTGAAAAATAATGAGGTC
ATTCTTAGTGGAGAAATCCCTGCTCGGTGTATTCAAAAATATCGTAGTGATTTAACTTTC
TTTACAAATGGACGTAGTGTTTGTTTAACAGAGTTAAAAGGGTACCATGTTACTACCGGT
GAACCTGTTTGCCAGCCCCGTCGTCCAAATAGTCGGATAGATAAAGTACGATATATGTTC
AATAAAATAACTTAG
>47846|SRR3349622|Neisseria_gonorrhoeae||Neisseria_gonorrhoeae:1-1935
ATGGAGGAAAATCACATGAAAATTATTAATATTGGAGTTTTAGCTCATGTTGATGCAGGA
AAAACTACCTTAACAGAAAGCTTATTATATAACAGTGGAGCGATTACAGAATTAGGAAGC
GTGGACAAAGGTACAACGAGGACGGATAATACGCTTTTAGAACGTCAGAGAGGAATTACA
ATTCAGACAGGAATAACCTCTTTTCAGTGGGAAAATACGAAGGTGAACATCATAGACACG
CCAGGACATATGGATTTCTTAGCAGAAGTATATCGTTCATTATCAGTTTTAGATGGGGCA
ATTCTACTGATTTCTGCAAAAGATGGCGTACAAGCACAAACTCGTATATTATTTCATGCA
CTTAGGAAAATGGGGATTCCCACAATCTTTTTTATCAATAAGATTGACCAAAATGGAATT
GATTTATCAACGGTTTATCAGGATATTAAAGAGAAACTTTCTGCCGAAATTGTAATCAAA
CAGAAGGTAGAACTGTATCCTAATATGTGTGTGACGAACTTTACCGAATCTGAACAATGG
GATATGGTAATAGAAGGAAATGATTACCTTTTGGAGAAATATACGTCTGGGAAATTATTG
GAAGCATTAGAACTCGAACAAGAGGAAAGCATAAGATTTCATAATTGTTCCCTGTTCCCT
GTTTATCACGGAAGTGCAAAAAACAATATAGGGATTGATAACCTTATAGAAGTGATTACG
AATAAATTTTATTCATCAACACATCGAGGTCAGTCTGAACTTTGCGGAAAAGTTTTCAAA
ATTGAGTATTCGGAAAAAAGACAGCGTCTTGCATATATACGTCTTTATAGTGGCGTACTG
CATTTGCGAGATCCGGTTAGAATATCGGAAAAGGAAAAAATAAAAATTACAGAAATGTAT
ACTTCAATAAATGGTGAATTATGTAAAATCGATAAGGCTTATTCCGGGGAAATTGTTATT
TTGCAGAATGAGTTTTTGAAGTTAAATAGTGTTCTTGGAGATACAAAGCTATTGCCACAG
AGAGAGAGAATTGAAAATCCCCTCCCTCTGCTGCAAACGACTGTTGAACCGAGCAAACCT
CAACAAAGGGAAATGTTACTTGATGCACTTTTAGAAATCTCCGACAGTGACCCGCTTCTG
CGATATTATGTGGATTCTGCGACACATGAAATCATACTTTCTTTCTTAGGGAAAGTACAA
ATGGAAGTGACTTGTGCTCTGCTGCAAGAAAAGTATCATGTGGAGATAGAAATAAAAGAG
CCTACAGTCATTTATATGGAAAGACCGTTAAAAAAAGCAGAGTATACCATTCACATCGAA
GTTCCACCGAATCCTTTCTGGGCTTCCATTGGTCTATCTGTAGCACCGCTTCCATTAGGG
AGCGGAGTACAGTATGAGAGCTCGGTTTCTCTTGGATACTTAAATCAATCGTTTCAAAAT
GCAGTTATGGAGGGGATACGCTATGGCTGTGAACAAGGATTGTATGGTTGGAATGTGACG
GACTGTAAAATCTGTTTTAAGTATGGCTTATACTATAGCCCTGTTAGTACCCCAGCAGAT
TTTCGGATGCTTGCTCCTATTGTATTGGAACAAGTCTTAAAAAAAGCTGGAACAGAATTG
TTAGAGCCATATCTTAGTTTTAAAATTTATGCGCCACAGGAATATCTTTCACGAGCATAC
AACGATGCTCCTAAATATTGTGCGAACATCGTAGACACTCAATTGAAAAATAATGAGGTC
ATTCTTAGTGGAGAAATCCCTGCTCGGTGTATTCAAAAATATCGTAGTGATTTAACTTTC
TTTACAAATGGACGTAGTGTTTGTTTAACAGAGTTAAAAGGGTACCATGTTACTACCGGT
GAACCTGTTTGCCAGCCCCGTCGTCCAAATAGTCGGATAGATAAAGTACGATATATGTTC
AATAAAATAACTTAG
>47850|SRR3349626|Neisseria_gonorrhoeae||Neisseria_gonorrhoeae:1-1935
ATGGAGGAAAATCACATGAAAATTATTAATATTGGAGTTTTAGCTCATGTTGATGCAGGA
AAAACTACCTTAACAGAAAGCTTATTATATAACAGTGGAGCGATTACAGAATTAGGAAGC
GTGGACAAAGGTACAACGAGGACGGATAATACGCTTTTAGAACGTCAGAGAGGAATTACA
ATTCAGACAGGAATAACCTCTTTTCAGTGGGAAAATACGAAGGTGAACATCATAGACACG
CCAGGACATATGGATTTCTTAGCAGAAGTATATCGTTCATTATCAGTTTTAGATGGGGCA
ATTCTACTGATTTCTGCAAAAGATGGCGTACAAGCACAAACTCGTATATTATTTCATGCA
CTTAGGAAAATGGGGATTCCCACAATCTTTTTTATCAATAAGATTGACCAAAATGGAATT
GATTTATCAACGGTTTATCAGGATATTAAAGAGAAACTTTCTGCCGAAATTGTAATCAAA
CAGAAGGTAGAACTGTATCCTAATATGTGTGTGACGAACTTTACCGAATCTGAACAATGG
GATATGGTAATAGAAGGAAATGATTACCTTTTGGAGAAATATACGTCTGGGAAATTATTG
GAAGCATTAGAACTCGAACAAGAGGAAAGCATAAGATTTCATAATTGTTCCCTGTTCCCT
GTTTATCACGGAAGTGCAAAAAACAATATAGGGATTGATAACCTTATAGAAGTGATTACG
AATAAATTTTATTCATCAACACATCGAGGTCAGTCTGAACTTTGCGGAAAAGTTTTCAAA
ATTGAGTATTCGGAAAAAAGACAGCGTCTTGCATATATACGTCTTTATAGTGGCGTACTG
CATTTGCGAGATCCGGTTAGAATATCGGAAAAGGAAAAAATAAAAATTACAGAAATGTAT
ACTTCAATAAATGGTGAATTATGTAAAATCGATAAGGCTTATTCCGGGGAAATTGTTATT
TTGCAGAATGAGTTTTTGAAGTTAAATAGTGTTCTTGGAGATACAAAGCTATTGCCACAG
AGAGAGAGAATTGAAAATCCCCTCCCTCTGCTGCAAACGACTGTTGAACCGAGCAAACCT
CAACAAAGGGAAATGTTACTTGATGCACTTTTAGAAATCTCCGACAGTGACCCGCTTCTG
CGATATTATGTGGATTCTGCGACACATGAAATCATACTTTCTTTCTTAGGGAAAGTACAA
ATGGAAGTGACTTGTGCTCTGCTGCAAGAAAAGTATCATGTGGAGATAGAAATAAAAGAG
CCTACAGTCATTTATATGGAAAGACCGTTAAAAAAAGCAGAGTATACCATTCACATCGAA
GTTCCACCGAATCCTTTCTGGGCTTCCATTGGTCTATCTGTAGCACCGCTTCCATTAGGG
AGCGGAGTACAGTATGAGAGCTCGGTTTCTCTTGGATACTTAAATCAATCGTTTCAAAAT
GCAGTTATGGAGGGGATACGCTATGGCTGTGAACAAGGATTGTATGGTTGGAATGTGACG
GACTGTAAAATCTGTTTTAAGTATGGCTTATACTATAGCCCTGTTAGTACCCCAGCAGAT
TTTCGGATGCTTGCTCCTATTGTATTGGAACAAGTCTTAAAAAAAGCTGGAACAGAATTG
TTAGAGCCATATCTTAGTTTTAAAATTTATGCGCCACAGGAATATCTTTCACGAGCATAC
AACGATGCTCCTAAATATTGTGCGAACATCGTAGACACTCAATTGAAAAATAATGAGGTC
ATTCTTAGTGGAGAAATCCCTGCTCGGTGTATTCAAAAATATCGTAGTGATTTAACTTTC
TTTACAAATGGACGTAGTGTTTGTTTAACAGAGTTAAAAGGGTACCATGTTACTACCGGT
GAACCTGTTTGCCAGCCCCGTCGTCCAAATAGTCGGATAGATAAAGTACGATATATGTTC
AATAAAATAACTTAG
>47854|SRR3349631|Neisseria_gonorrhoeae||Neisseria_gonorrhoeae:1-1935
ATGGAGGAAAATCACATGAAAATTATTAATATTGGAGTTTTAGCTCATGTTGATGCAGGA
AAAACTACCTTAACAGAAAGCTTATTATATAACAGTGGAGCGATTACAGAATTAGGAAGC
GTGGACAAAGGTACAACGAGGACGGATAATACGCTTTTAGAACGTCAGAGAGGAATTACA
ATTCAGACAGGAATAACCTCTTTTCAGTGGGAAAATACGAAGGTGAACATCATAGACACG
CCAGGACATATGGATTTCTTAGCAGAAGTATATCGTTCATTATCAGTTTTAGATGGGGCA
ATTCTACTGATTTCTGCAAAAGATGGCGTACAAGCACAAACTCGTATATTATTTCATGCA
CTTAGGAAAATGGGGATTCCCACAATCTTTTTTATCAATAAGATTGACCAAAATGGAATT
GATTTATCAACGGTTTATCAGGATATTAAAGAGAAACTTTCTGCCGAAATTGTAATCAAA
CAGAAGGTAGAACTGTATCCTAATATGTGTGTGACGAACTTTACCGAATCTGAACAATGG
GATATGGTAATAGAAGGAAATGATTACCTTTTGGAGAAATATACGTCTGGGAAATTATTG
GAAGCATTAGAACTCGAACAAGAGGAAAGCATAAGATTTCATAATTGTTCCCTGTTCCCT
GTTTATCACGGAAGTGCAAAAAACAATATAGGGATTGATAACCTTATAGAAGTGATTACG
AATAAATTTTATTCATCAACACATCGAGGTCAGTCTGAACTTTGCGGAAAAGTTTTCAAA
ATTGAGTATTCGGAAAAAAGACAGCGTCTTGCATATATACGTCTTTATAGTGGCGTACTG
CATTTGCGAGATCCGGTTAGAATATCGGAAAAGGAAAAAATAAAAATTACAGAAATGTAT
ACTTCAATAAATGGTGAATTATGTAAAATCGATAAGGCTTATTCCGGGGAAATTGTTATT
TTGCAGAATGAGTTTTTGAAGTTAAATAGTGTTCTTGGAGATACAAAGCTATTGCCACAG
AGAGAGAGAATTGAAAATCCCCTCCCTCTGCTGCAAACGACTGTTGAACCGAGCAAACCT
CAACAAAGGGAAATGTTACTTGATGCACTTTTAGAAATCTCCGACAGTGACCCGCTTCTG
CGATATTATGTGGATTCTGCGACACATGAAATCATACTTTCTTTCTTAGGGAAAGTACAA
ATGGAAGTGACTTGTGCTCTGCTGCAAGAAAAGTATCATGTGGAGATAGAAATAAAAGAG
CCTACAGTCATTTATATGGAAAGACCGTTAAAAAAAGCAGAGTATACCATTCACATCGAA
GTTCCACCGAATCCTTTCTGGGCTTCCATTGGTCTATCTGTAGCACCGCTTCCATTAGGG
AGCGGAGTACAGTATGAGAGCTCGGTTTCTCTTGGATACTTAAATCAATCGTTTCAAAAT
GCAGTTATGGAGGGGATACGCTATGGCTGTGAACAAGGATTGTATGGTTGGAATGTGACG
GACTGTAAAATCTGTTTTAAGTATGGCTTATACTATAGCCCTGTTAGTACCCCAGCAGAT
TTTCGGATGCTTGCTCCTATTGTATTGGAACAAGTCTTAAAAAAAGCTGGAACAGAATTG
TTAGAGCCATATCTTAGTTTTAAAATTTATGCGCCACAGGAATATCTTTCACGAGCATAC
AACGATGCTCCTAAATATTGTGCGAACATCGTAGACACTCAATTGAAAAATAATGAGGTC
ATTCTTAGTGGAGAAATCCCTGCTCGGTGTATTCAAAAATATCGTAGTGATTTAACTTTC
TTTACAAATGGACGTAGTGTTTGTTTAACAGAGTTAAAAGGGTACCATGTTACTACCGGT
GAACCTGTTTGCCAGCCCCGTCGTCCAAATAGTCGGATAGATAAAGTACGATATATGTTC
AATAAAATAACTTAG
>47865|SRR3349643|Neisseria_gonorrhoeae||Neisseria_gonorrhoeae:1-1935
ATGGAGGAAAATCACATGAAAATTATTAATATTGGAGTTTTAGCTCATGTTGATGCAGGA
AAAACTACCTTAACAGAAAGCTTATTATATAACAGTGGAGCGATTACAGAATTAGGAAGC
GTGGACAAAGGTACAACGAGGACGGATAATACGCTTTTAGAACGTCAGAGAGGAATTACA
ATTCAGACAGGAATAACCTCTTTTCAGTGGGAAAATACGAAGGTGAACATCATAGACACG
CCAGGACATATGGATTTCTTAGCAGAAGTATATCGTTCATTATCAGTTTTAGATGGGGCA
ATTCTACTGATTTCTGCAAAAGATGGCGTACAAGCACAAACTCGTATATTATTTCATGCA
CTTAGGAAAATGGGGATTCCCACAATCTTTTTTATCAATAAGATTGACCAAAATGGAATT
GATTTATCAACGGTTTATCAGGATATTAAAGAGAAACTTTCTGCCGAAATTGTAATCAAA
CAGAAGGTAGAACTGTATCCTAATATGTGTGTGACGAACTTTACCGAATCTGAACAATGG
GATATGGTAATAGAAGGAAATGATTACCTTTTGGAGAAATATACGTCTGGGAAATTATTG
GAAGCATTAGAACTCGAACAAGAGGAAAGCATAAGATTTCATAATTGTTCCCTGTTCCCT
GTTTATCACGGAAGTGCAAAAAACAATATAGGGATTGATAACCTTATAGAAGTGATTACG
AATAAATTTTATTCATCAACACATCGAGGTCAGTCTGAACTTTGCGGAAAAGTTTTCAAA
ATTGAGTATTCGGAAAAAAGACAGCGTCTTGCATATATACGTCTTTATAGTGGCGTACTG
CATTTGCGAGATCCGGTTAGAATATCGGAAAAGGAAAAAATAAAAATTACAGAAATGTAT
ACTTCAATAAATGGTGAATTATGTAAAATCGATAAGGCTTATTCCGGGGAAATTGTTATT
TTGCAGAATGAGTTTTTGAAGTTAAATAGTGTTCTTGGAGATACAAAGCTATTGCCACAG
AGAGAGAGAATTGAAAATCCCCTCCCTCTGCTGCAAACGACTGTTGAACCGAGCAAACCT
CAACAAAGGGAAATGTTACTTGATGCACTTTTAGAAATCTCCGACAGTGACCCGCTTCTG
CGATATTATGTGGATTCTGCGACACATGAAATCATACTTTCTTTCTTAGGGAAAGTACAA
ATGGAAGTGACTTGTGCTCTGCTGCAAGAAAAGTATCATGTGGAGATAGAAATAAAAGAG
CCTACAGTCATTTATATGGAAAGACCGTTAAAAAAAGCAGAGTATACCATTCACATCGAA
GTTCCACCGAATCCTTTCTGGGCTTCCATTGGTCTATCTGTAGCACCGCTTCCATTAGGG
AGCGGAGTACAGTATGAGAGCTCGGTTTCTCTTGGATACTTAAATCAATCGTTTCAAAAT
GCAGTTATGGAGGGGATACGCTATGGCTGTGAACAAGGATTGTATGGTTGGAATGTGACG
GACTGTAAAATCTGTTTTAAGTATGGCTTATACTATAGCCCTGTTAGTACCCCAGCAGAT
TTTCGGATGCTTGCTCCTATTGTATTGGAACAAGTCTTAAAAAAAGCTGGAACAGAATTG
TTAGAGCCATATCTTAGTTTTAAAATTTATGCGCCACAGGAATATCTTTCACGAGCATAC
AACGATGCTCCTAAATATTGTGCGAACATCGTAGACACTCAATTGAAAAATAATGAGGTC
ATTCTTAGTGGAGAAATCCCTGCTCGGTGTATTCAAAAATATCGTAGTGATTTAACTTTC
TTTACAAATGGACGTAGTGTTTGTTTAACAGAGTTAAAAGGGTACCATGTTACTACCGGT
GAACCTGTTTGCCAGCCCCGTCGTCCAAATAGTCGGATAGATAAAGTACGATATATGTTC
AATAAAATAACTTAG
>47870|SRR3349648|Neisseria_gonorrhoeae||Neisseria_gonorrhoeae:1-1935
ATGGAGGAAAATCACATGAAAATTATTAATATTGGAGTTTTAGCTCATGTTGATGCAGGA
AAAACTACCTTAACAGAAAGCTTATTATATAACAGTGGAGCGATTACAGAATTAGGAAGC
GTGGACAAAGGTACAACGAGGACGGATAATACGCTTTTAGAACGTCAGAGAGGAATTACA
ATTCAGACAGGAATAACCTCTTTTCAGTGGGAAAATACGAAGGTGAACATCATAGACACG
CCAGGACATATGGATTTCTTAGCAGAAGTATATCGTTCATTATCAGTTTTAGATGGGGCA
ATTCTACTGATTTCTGCAAAAGATGGCGTACAAGCACAAACTCGTATATTATTTCATGCA
CTTAGGAAAATGGGGATTCCCACAATCTTTTTTATCAATAAGATTGACCAAAATGGAATT
GATTTATCAACGGTTTATCAGGATATTAAAGAGAAACTTTCTGCCGAAATTGTAATCAAA
CAGAAGGTAGAACTGTATCCTAATATGTGTGTGACGAACTTTACCGAATCTGAACAATGG
GATATGGTAATAGAAGGAAATGATTACCTTTTGGAGAAATATACGTCTGGGAAATTATTG
GAAGCATTAGAACTCGAACAAGAGGAAAGCATAAGATTTCATAATTGTTCCCTGTTCCCT
GTTTATCACGGAAGTGCAAAAAACAATATAGGGATTGATAACCTTATAGAAGTGATTACG
AATAAATTTTATTCATCAACACATCGAGGTCAGTCTGAACTTTGCGGAAAAGTTTTCAAA
ATTGAGTATTCGGAAAAAAGACAGCGTCTTGCATATATACGTCTTTATAGTGGCGTACTG
CATTTGCGAGATCCGGTTAGAATATCGGAAAAGGAAAAAATAAAAATTACAGAAATGTAT
ACTTCAATAAATGGTGAATTATGTAAAATCGATAAGGCTTATTCCGGGGAAATTGTTATT
TTGCAGAATGAGTTTTTGAAGTTAAATAGTGTTCTTGGAGATACAAAGCTATTGCCACAG
AGAGAGAGAATTGAAAATCCCCTCCCTCTGCTGCAAACGACTGTTGAACCGAGCAAACCT
CAACAAAGGGAAATGTTACTTGATGCACTTTTAGAAATCTCCGACAGTGACCCGCTTCTG
CGATATTATGTGGATTCTGCGACACATGAAATCATACTTTCTTTCTTAGGGAAAGTACAA
ATGGAAGTGACTTGTGCTCTGCTGCAAGAAAAGTATCATGTGGAGATAGAAATAAAAGAG
CCTACAGTCATTTATATGGAAAGACCGTTAAAAAAAGCAGAGTATACCATTCACATCGAA
GTTCCACCGAATCCTTTCTGGGCTTCCATTGGTCTATCTGTAGCACCGCTTCCATTAGGG
AGCGGAGTACAGTATGAGAGCTCGGTTTCTCTTGGATACTTAAATCAATCGTTTCAAAAT
GCAGTTATGGAGGGGATACGCTATGGCTGTGAACAAGGATTGTATGGTTGGAATGTGACG
GACTGTAAAATCTGTTTTAAGTATGGCTTATACTATAGCCCTGTTAGTACCCCAGCAGAT
TTTCGGATGCTTGCTCCTATTGTATTGGAACAAGTCTTAAAAAAAGCTGGAACAGAATTG
TTAGAGCCATATCTTAGTTTTAAAATTTATGCGCCACAGGAATATCTTTCACGAGCATAC
AACGATGCTCCTAAATATTGTGCGAACATCGTAGACACTCAATTGAAAAATAATGAGGTC
ATTCTTAGTGGAGAAATCCCTGCTCGGTGTATTCAAAAATATCGTAGTGATTTAACTTTC
TTTACAAATGGACGTAGTGTTTGTTTAACAGAGTTAAAAGGGTACCATGTTACTACCGGT
GAACCTGTTTGCCAGCCCCGTCGTCCAAATAGTCGGATAGATAAAGTACGATATATGTTC
AATAAAATAACTTAG
>47872|SRR3349650|Neisseria_gonorrhoeae||Neisseria_gonorrhoeae:1-1935
ATGGAGGAAAATCACATGAAAATTATTAATATTGGAGTTTTAGCTCATGTTGATGCAGGA
AAAACTACCTTAACAGAAAGCTTATTATATAACAGTGGAGCGATTACAGAATTAGGAAGC
GTGGACAAAGGTACAACGAGGACGGATAATACGCTTTTAGAACGTCAGAGAGGAATTACA
ATTCAGACAGGAATAACCTCTTTTCAGTGGGAAAATACGAAGGTGAACATCATAGACACG
CCAGGACATATGGATTTCTTAGCAGAAGTATATCGTTCATTATCAGTTTTAGATGGGGCA
ATTCTACTGATTTCTGCAAAAGATGGCGTACAAGCACAAACTCGTATATTATTTCATGCA
CTTAGGAAAATGGGGATTCCCACAATCTTTTTTATCAATAAGATTGACCAAAATGGAATT
GATTTATCAACGGTTTATCAGGATATTAAAGAGAAACTTTCTGCCGAAATTGTAATCAAA
CAGAAGGTAGAACTGTATCCTAATATGTGTGTGACGAACTTTACCGAATCTGAACAATGG
GATATGGTAATAGAAGGAAATGATTACCTTTTGGAGAAATATACGTCTGGGAAATTATTG
GAAGCATTAGAACTCGAACAAGAGGAAAGCATAAGATTTCATAATTGTTCCCTGTTCCCT
GTTTATCACGGAAGTGCAAAAAACAATATAGGGATTGATAACCTTATAGAAGTGATTACG
AATAAATTTTATTCATCAACACATCGAGGTCAGTCTGAACTTTGCGGAAAAGTTTTCAAA
ATTGAGTATTCGGAAAAAAGACAGCGTCTTGCATATATACGTCTTTATAGTGGCGTACTG
CATTTGCGAGATCCGGTTAGAATATCGGAAAAGGAAAAAATAAAAATTACAGAAATGTAT
ACTTCAATAAATGGTGAATTATGTAAAATCGATAAGGCTTATTCCGGGGAAATTGTTATT
TTGCAGAATGAGTTTTTGAAGTTAAATAGTGTTCTTGGAGATACAAAGCTATTGCCACAG
AGAGAGAGAATTGAAAATCCCCTCCCTCTGCTGCAAACGACTGTTGAACCGAGCAAACCT
CAACAAAGGGAAATGTTACTTGATGCACTTTTAGAAATCTCCGACAGTGACCCGCTTCTG
CGATATTATGTGGATTCTGCGACACATGAAATCATACTTTCTTTCTTAGGGAAAGTACAA
ATGGAAGTGACTTGTGCTCTGCTGCAAGAAAAGTATCATGTGGAGATAGAAATAAAAGAG
CCTACAGTCATTTATATGGAAAGACCGTTAAAAAAAGCAGAGTATACCATTCACATCGAA
GTTCCACCGAATCCTTTCTGGGCTTCCATTGGTCTATCTGTAGCACCGCTTCCATTAGGG
AGCGGAGTACAGTATGAGAGCTCGGTTTCTCTTGGATACTTAAATCAATCGTTTCAAAAT
GCAGTTATGGAGGGGATACGCTATGGCTGTGAACAAGGATTGTATGGTTGGAATGTGACG
GACTGTAAAATCTGTTTTAAGTATGGCTTATACTATAGCCCTGTTAGTACCCCAGCAGAT
TTTCGGATGCTTGCTCCTATTGTATTGGAACAAGTCTTAAAAAAAGCTGGAACAGAATTG
TTAGAGCCATATCTTAGTTTTAAAATTTATGCGCCACAGGAATATCTTTCACGAGCATAC
AACGATGCTCCTAAATATTGTGCGAACATCGTAGACACTCAATTGAAAAATAATGAGGTC
ATTCTTAGTGGAGAAATCCCTGCTCGGTGTATTCAAAAATATCGTAGTGATTTAACTTTC
TTTACAAATGGACGTAGTGTTTGTTTAACAGAGTTAAAAGGGTACCATGTTACTACCGGT
GAACCTGTTTGCCAGCCCCGTCGTCCAAATAGTCGGATAGATAAAGTACGATATATGTTC
AATAAAATAACTTAG
>47878|SRR3349657|Neisseria_gonorrhoeae||Neisseria_gonorrhoeae:1-1935
ATGGAGGAAAATCACATGAAAATTATTAATATTGGAGTTTTAGCTCATGTTGATGCAGGA
AAAACTACCTTAACAGAAAGCTTATTATATAACAGTGGAGCGATTACAGAATTAGGAAGC
GTGGACAAAGGTACAACGAGGACGGATAATACGCTTTTAGAACGTCAGAGAGGAATTACA
ATTCAGACAGGAATAACCTCTTTTCAGTGGGAAAATACGAAGGTGAACATCATAGACACG
CCAGGACATATGGATTTCTTAGCAGAAGTATATCGTTCATTATCAGTTTTAGATGGGGCA
ATTCTACTGATTTCTGCAAAAGATGGCGTACAAGCACAAACTCGTATATTATTTCATGCA
CTTAGGAAAATGGGGATTCCCACAATCTTTTTTATCAATAAGATTGACCAAAATGGAATT
GATTTATCAACGGTTTATCAGGATATTAAAGAGAAACTTTCTGCCGAAATTGTAATCAAA
CAGAAGGTAGAACTGTATCCTAATATGTGTGTGACGAACTTTACCGAATCTGAACAATGG
GATATGGTAATAGAAGGAAATGATTACCTTTTGGAGAAATATACGTCTGGGAAATTATTG
GAAGCATTAGAACTCGAACAAGAGGAAAGCATAAGATTTCATAATTGTTCCCTGTTCCCT
GTTTATCACGGAAGTGCAAAAAACAATATAGGGATTGATAACCTTATAGAAGTGATTACG
AATAAATTTTATTCATCAACACATCGAGGTCAGTCTGAACTTTGCGGAAAAGTTTTCAAA
ATTGAGTATTCGGAAAAAAGACAGCGTCTTGCATATATACGTCTTTATAGTGGCGTACTG
CATTTGCGAGATCCGGTTAGAATATCGGAAAAGGAAAAAATAAAAATTACAGAAATGTAT
ACTTCAATAAATGGTGAATTATGTAAAATCGATAAGGCTTATTCCGGGGAAATTGTTATT
TTGCAGAATGAGTTTTTGAAGTTAAATAGTGTTCTTGGAGATACAAAGCTATTGCCACAG
AGAGAGAGAATTGAAAATCCCCTCCCTCTGCTGCAAACGACTGTTGAACCGAGCAAACCT
CAACAAAGGGAAATGTTACTTGATGCACTTTTAGAAATCTCCGACAGTGACCCGCTTCTG
CGATATTATGTGGATTCTGCGACACATGAAATCATACTTTCTTTCTTAGGGAAAGTACAA
ATGGAAGTGACTTGTGCTCTGCTGCAAGAAAAGTATCATGTGGAGATAGAAATAAAAGAG
CCTACAGTCATTTATATGGAAAGACCGTTAAAAAAAGCAGAGTATACCATTCACATCGAA
GTTCCACCGAATCCTTTCTGGGCTTCCATTGGTCTATCTGTAGCACCGCTTCCATTAGGG
AGCGGAGTACAGTATGAGAGCTCGGTTTCTCTTGGATACTTAAATCAATCGTTTCAAAAT
GCAGTTATGGAGGGGATACGCTATGGCTGTGAACAAGGATTGTATGGTTGGAATGTGACG
GACTGTAAAATCTGTTTTAAGTATGGCTTATACTATAGCCCTGTTAGTACCCCAGCAGAT
TTTCGGATGCTTGCTCCTATTGTATTGGAACAAGTCTTAAAAAAAGCTGGAACAGAATTG
TTAGAGCCATATCTTAGTTTTAAAATTTATGCGCCACAGGAATATCTTTCACGAGCATAC
AACGATGCTCCTAAATATTGTGCGAACATCGTAGACACTCAATTGAAAAATAATGAGGTC
ATTCTTAGTGGAGAAATCCCTGCTCGGTGTATTCAAAAATATCGTAGTGATTTAACTTTC
TTTACAAATGGACGTAGTGTTTGTTTAACAGAGTTAAAAGGGTACCATGTTACTACCGGT
GAACCTGTTTGCCAGCCCCGTCGTCCAAATAGTCGGATAGATAAAGTACGATATATGTTC
AATAAAATAACTTAG
>47889|SRR3349670|Neisseria_gonorrhoeae||Neisseria_gonorrhoeae:1-1935
ATGGAGGAAAATCACATGAAAATTATTAATATTGGAGTTTTAGCTCATGTTGATGCAGGA
AAAACTACCTTAACAGAAAGCTTATTATATAACAGTGGAGCGATTACAGAATTAGGAAGC
GTGGACAAAGGTACAACGAGGACGGATAATACGCTTTTAGAACGTCAGAGAGGAATTACA
ATTCAGACAGGAATAACCTCTTTTCAGTGGGAAAATACGAAGGTGAACATCATAGACACG
CCAGGACATATGGATTTCTTAGCAGAAGTATATCGTTCATTATCAGTTTTAGATGGGGCA
ATTCTACTGATTTCTGCAAAAGATGGCGTACAAGCACAAACTCGTATATTATTTCATGCA
CTTAGGAAAATGGGGATTCCCACAATCTTTTTTATCAATAAGATTGACCAAAATGGAATT
GATTTATCAACGGTTTATCAGGATATTAAAGAGAAACTTTCTGCCGAAATTGTAATCAAA
CAGAAGGTAGAACTGTATCCTAATATGTGTGTGACGAACTTTACCGAATCTGAACAATGG
GATATGGTAATAGAAGGAAATGATTACCTTTTGGAGAAATATACGTCTGGGAAATTATTG
GAAGCATTAGAACTCGAACAAGAGGAAAGCATAAGATTTCATAATTGTTCCCTGTTCCCT
GTTTATCACGGAAGTGCAAAAAACAATATAGGGATTGATAACCTTATAGAAGTGATTACG
AATAAATTTTATTCATCAACACATCGAGGTCAGTCTGAACTTTGCGGAAAAGTTTTCAAA
ATTGAGTATTCGGAAAAAAGACAGCGTCTTGCATATATACGTCTTTATAGTGGCGTACTG
CATTTGCGAGATCCGGTTAGAATATCGGAAAAGGAAAAAATAAAAATTACAGAAATGTAT
ACTTCAATAAATGGTGAATTATGTAAAATCGATAAGGCTTATTCCGGGGAAATTGTTATT
TTGCAGAATGAGTTTTTGAAGTTAAATAGTGTTCTTGGAGATACAAAGCTATTGCCACAG
AGAGAGAGAATTGAAAATCCCCTCCCTCTGCTGCAAACGACTGTTGAACCGAGCAAACCT
CAACAAAGGGAAATGTTACTTGATGCACTTTTAGAAATCTCCGACAGTGACCCGCTTCTG
CGATATTATGTGGATTCTGCGACACATGAAATCATACTTTCTTTCTTAGGGAAAGTACAA
ATGGAAGTGACTTGTGCTCTGCTGCAAGAAAAGTATCATGTGGAGATAGAAATAAAAGAG
CCTACAGTCATTTATATGGAAAGACCGTTAAAAAAAGCAGAGTATACCATTCACATCGAA
GTTCCACCGAATCCTTTCTGGGCTTCCATTGGTCTATCTGTAGCACCGCTTCCATTAGGG
AGCGGAGTACAGTATGAGAGCTCGGTTTCTCTTGGATACTTAAATCAATCGTTTCAAAAT
GCAGTTATGGAGGGGATACGCTATGGCTGTGAACAAGGATTGTATGGTTGGAATGTGACG
GACTGTAAAATCTGTTTTAAGTATGGCTTATACTATAGCCCTGTTAGTACCCCAGCAGAT
TTTCGGATGCTTGCTCCTATTGTATTGGAACAAGTCTTAAAAAAAGCTGGAACAGAATTG
TTAGAGCCATATCTTAGTTTTAAAATTTATGCGCCACAGGAATATCTTTCACGAGCATAC
AACGATGCTCCTAAATATTGTGCGAACATCGTAGACACTCAATTGAAAAATAATGAGGTC
ATTCTTAGTGGAGAAATCCCTGCTCGGTGTATTCAAAAATATCGTAGTGATTTAACTTTC
TTTACAAATGGACGTAGTGTTTGTTTAACAGAGTTAAAAGGGTACCATGTTACTACCGGT
GAACCTGTTTGCCAGCCCCGTCGTCCAAATAGTCGGATAGATAAAGTACGATATATGTTC
AATAAAATAACTTAG
>47891|SRR3349672|Neisseria_gonorrhoeae||Neisseria_gonorrhoeae:1-1935
ATGGAGGAAAATCACATGAAAATTATTAATATTGGAGTTTTAGCTCATGTTGATGCAGGA
AAAACTACCTTAACAGAAAGCTTATTATATAACAGTGGAGCGATTACAGAATTAGGAAGC
GTGGACAAAGGTACAACGAGGACGGATAATACGCTTTTAGAACGTCAGAGAGGAATTACA
ATTCAGACAGGAATAACCTCTTTTCAGTGGGAAAATACGAAGGTGAACATCATAGACACG
CCAGGACATATGGATTTCTTAGCAGAAGTATATCGTTCATTATCAGTTTTAGATGGGGCA
ATTCTACTGATTTCTGCAAAAGATGGCGTACAAGCACAAACTCGTATATTATTTCATGCA
CTTAGGAAAATGGGGATTCCCACAATCTTTTTTATCAATAAGATTGACCAAAATGGAATT
GATTTATCAACGGTTTATCAGGATATTAAAGAGAAACTTTCTGCCGAAATTGTAATCAAA
CAGAAGGTAGAACTGTATCCTAATATGTGTGTGACGAACTTTACCGAATCTGAACAATGG
GATATGGTAATAGAAGGAAATGATTACCTTTTGGAGAAATATACGTCTGGGAAATTATTG
GAAGCATTAGAACTCGAACAAGAGGAAAGCATAAGATTTCATAATTGTTCCCTGTTCCCT
GTTTATCACGGAAGTGCAAAAAACAATATAGGGATTGATAACCTTATAGAAGTGATTACG
AATAAATTTTATTCATCAACACATCGAGGTCAGTCTGAACTTTGCGGAAAAGTTTTCAAA
ATTGAGTATTCGGAAAAAAGACAGCGTCTTGCATATATACGTCTTTATAGTGGCGTACTG
CATTTGCGAGATCCGGTTAGAATATCGGAAAAGGAAAAAATAAAAATTACAGAAATGTAT
ACTTCAATAAATGGTGAATTATGTAAAATCGATAAGGCTTATTCCGGGGAAATTGTTATT
TTGCAGAATGAGTTTTTGAAGTTAAATAGTGTTCTTGGAGATACAAAGCTATTGCCACAG
AGAGAGAGAATTGAAAATCCCCTCCCTCTGCTGCAAACGACTGTTGAACCGAGCAAACCT
CAACAAAGGGAAATGTTACTTGATGCACTTTTAGAAATCTCCGACAGTGACCCGCTTCTG
CGATATTATGTGGATTCTGCGACACATGAAATCATACTTTCTTTCTTAGGGAAAGTACAA
ATGGAAGTGACTTGTGCTCTGCTGCAAGAAAAGTATCATGTGGAGATAGAAATAAAAGAG
CCTACAGTCATTTATATGGAAAGACCGTTAAAAAAAGCAGAGTATACCATTCACATCGAA
GTTCCACCGAATCCTTTCTGGGCTTCCATTGGTCTATCTGTAGCACCGCTTCCATTAGGG
AGCGGAGTACAGTATGAGAGCTCGGTTTCTCTTGGATACTTAAATCAATCGTTTCAAAAT
GCAGTTATGGAGGGGATACGCTATGGCTGTGAACAAGGATTGTATGGTTGGAATGTGACG
GACTGTAAAATCTGTTTTAAGTATGGCTTATACTATAGCCCTGTTAGTACCCCAGCAGAT
TTTCGGATGCTTGCTCCTATTGTATTGGAACAAGTCTTAAAAAAAGCTGGAACAGAATTG
TTAGAGCCATATCTTAGTTTTAAAATTTATGCGCCACAGGAATATCTTTCACGAGCATAC
AACGATGCTCCTAAATATTGTGCGAACATCGTAGACACTCAATTGAAAAATAATGAGGTC
ATTCTTAGTGGAGAAATCCCTGCTCGGTGTATTCAAAAATATCGTAGTGATTTAACTTTC
TTTACAAATGGACGTAGTGTTTGTTTAACAGAGTTAAAAGGGTACCATGTTACTACCGGT
GAACCTGTTTGCCAGCCCCGTCGTCCAAATAGTCGGATAGATAAAGTACGATATATGTTC
AATAAAATAACTTAG
>47896|SRR3349677|Neisseria_gonorrhoeae||Neisseria_gonorrhoeae:1-1935
ATGGAGGAAAATCACATGAAAATTATTAATATTGGAGTTTTAGCTCATGTTGATGCAGGA
AAAACTACCTTAACAGAAAGCTTATTATATAACAGTGGAGCGATTACAGAATTAGGAAGC
GTGGACAAAGGTACAACGAGGACGGATAATACGCTTTTAGAACGTCAGAGAGGAATTACA
ATTCAGACAGGAATAACCTCTTTTCAGTGGGAAAATACGAAGGTGAACATCATAGACACG
CCAGGACATATGGATTTCTTAGCAGAAGTATATCGTTCATTATCAGTTTTAGATGGGGCA
ATTCTACTGATTTCTGCAAAAGATGGCGTACAAGCACAAACTCGTATATTATTTCATGCA
CTTAGGAAAATGGGGATTCCCACAATCTTTTTTATCAATAAGATTGACCAAAATGGAATT
GATTTATCAACGGTTTATCAGGATATTAAAGAGAAACTTTCTGCCGAAATTGTAATCAAA
CAGAAGGTAGAACTGTATCCTAATATGTGTGTGACGAACTTTACCGAATCTGAACAATGG
GATATGGTAATAGAAGGAAATGATTACCTTTTGGAGAAATATACGTCTGGGAAATTATTG
GAAGCATTAGAACTCGAACAAGAGGAAAGCATAAGATTTCATAATTGTTCCCTGTTCCCT
GTTTATCACGGAAGTGCAAAAAACAATATAGGGATTGATAACCTTATAGAAGTGATTACG
AATAAATTTTATTCATCAACACATCGAGGTCAGTCTGAACTTTGCGGAAAAGTTTTCAAA
ATTGAGTATTCGGAAAAAAGACAGCGTCTTGCATATATACGTCTTTATAGTGGCGTACTG
CATTTGCGAGATCCGGTTAGAATATCGGAAAAGGAAAAAATAAAAATTACAGAAATGTAT
ACTTCAATAAATGGTGAATTATGTAAAATCGATAAGGCTTATTCCGGGGAAATTGTTATT
TTGCAGAATGAGTTTTTGAAGTTAAATAGTGTTCTTGGAGATACAAAGCTATTGCCACAG
AGAGAGAGAATTGAAAATCCCCTCCCTCTGCTGCAAACGACTGTTGAACCGAGCAAACCT
CAACAAAGGGAAATGTTACTTGATGCACTTTTAGAAATCTCCGACAGTGACCCGCTTCTG
CGATATTATGTGGATTCTGCGACACATGAAATCATACTTTCTTTCTTAGGGAAAGTACAA
ATGGAAGTGACTTGTGCTCTGCTGCAAGAAAAGTATCATGTGGAGATAGAAATAAAAGAG
CCTACAGTCATTTATATGGAAAGACCGTTAAAAAAAGCAGAGTATACCATTCACATCGAA
GTTCCACCGAATCCTTTCTGGGCTTCCATTGGTCTATCTGTAGCACCGCTTCCATTAGGG
AGCGGAGTACAGTATGAGAGCTCGGTTTCTCTTGGATACTTAAATCAATCGTTTCAAAAT
GCAGTTATGGAGGGGATACGCTATGGCTGTGAACAAGGATTGTATGGTTGGAATGTGACG
GACTGTAAAATCTGTTTTAAGTATGGCTTATACTATAGCCCTGTTAGTACCCCAGCAGAT
TTTCGGATGCTTGCTCCTATTGTATTGGAACAAGTCTTAAAAAAAGCTGGAACAGAATTG
TTAGAGCCATATCTTAGTTTTAAAATTTATGCGCCACAGGAATATCTTTCACGAGCATAC
AACGATGCTCCTAAATATTGTGCGAACATCGTAGACACTCAATTGAAAAATAATGAGGTC
ATTCTTAGTGGAGAAATCCCTGCTCGGTGTATTCAAAAATATCGTAGTGATTTAACTTTC
TTTACAAATGGACGTAGTGTTTGTTTAACAGAGTTAAAAGGGTACCATGTTACTACCGGT
GAACCTGTTTGCCAGCCCCGTCGTCCAAATAGTCGGATAGATAAAGTACGATATATGTTC
AATAAAATAACTTAG
>47914|SRR3349697|Neisseria_gonorrhoeae||Neisseria_gonorrhoeae:1-1935
ATGGAGGAAAATCACATGAAAATTATTAATATTGGAGTTTTAGCTCATGTTGATGCAGGA
AAAACTACCTTAACAGAAAGCTTATTATATAACAGTGGAGCGATTACAGAATTAGGAAGC
GTGGACAAAGGTACAACGAGGACGGATAATACGCTTTTAGAACGTCAGAGAGGAATTACA
ATTCAGACAGGAATAACCTCTTTTCAGTGGGAAAATACGAAGGTGAACATCATAGACACG
CCAGGACATATGGATTTCTTAGCAGAAGTATATCGTTCATTATCAGTTTTAGATGGGGCA
ATTCTACTGATTTCTGCAAAAGATGGCGTACAAGCACAAACTCGTATATTATTTCATGCA
CTTAGGAAAATGGGGATTCCCACAATCTTTTTTATCAATAAGATTGACCAAAATGGAATT
GATTTATCAACGGTTTATCAGGATATTAAAGAGAAACTTTCTGCCGAAATTGTAATCAAA
CAGAAGGTAGAACTGTATCCTAATATGTGTGTGACGAACTTTACCGAATCTGAACAATGG
GATATGGTAATAGAAGGAAATGATTACCTTTTGGAGAAATATACGTCTGGGAAATTATTG
GAAGCATTAGAACTCGAACAAGAGGAAAGCATAAGATTTCATAATTGTTCCCTGTTCCCT
GTTTATCACGGAAGTGCAAAAAACAATATAGGGATTGATAACCTTATAGAAGTGATTACG
AATAAATTTTATTCATCAACACATCGAGGTCAGTCTGAACTTTGCGGAAAAGTTTTCAAA
ATTGAGTATTCGGAAAAAAGACAGCGTCTTGCATATATACGTCTTTATAGTGGCGTACTG
CATTTGCGAGATCCGGTTAGAATATCGGAAAAGGAAAAAATAAAAATTACAGAAATGTAT
ACTTCAATAAATGGTGAATTATGTAAAATCGATAAGGCTTATTCCGGGGAAATTGTTATT
TTGCAGAATGAGTTTTTGAAGTTAAATAGTGTTCTTGGAGATACAAAGCTATTGCCACAG
AGAGAGAGAATTGAAAATCCCCTCCCTCTGCTGCAAACGACTGTTGAACCGAGCAAACCT
CAACAAAGGGAAATGTTACTTGATGCACTTTTAGAAATCTCCGACAGTGACCCGCTTCTG
CGATATTATGTGGATTCTGCGACACATGAAATCATACTTTCTTTCTTAGGGAAAGTACAA
ATGGAAGTGACTTGTGCTCTGCTGCAAGAAAAGTATCATGTGGAGATAGAAATAAAAGAG
CCTACAGTCATTTATATGGAAAGACCGTTAAAAAAAGCAGAGTATACCATTCACATCGAA
GTTCCACCGAATCCTTTCTGGGCTTCCATTGGTCTATCTGTAGCACCGCTTCCATTAGGG
AGCGGAGTACAGTATGAGAGCTCGGTTTCTCTTGGATACTTAAATCAATCGTTTCAAAAT
GCAGTTATGGAGGGGATACGCTATGGCTGTGAACAAGGATTGTATGGTTGGAATGTGACG
GACTGTAAAATCTGTTTTAAGTATGGCTTATACTATAGCCCTGTTAGTACCCCAGCAGAT
TTTCGGATGCTTGCTCCTATTGTATTGGAACAAGTCTTAAAAAAAGCTGGAACAGAATTG
TTAGAGCCATATCTTAGTTTTAAAATTTATGCGCCACAGGAATATCTTTCACGAGCATAC
AACGATGCTCCTAAATATTGTGCGAACATCGTAGACACTCAATTGAAAAATAATGAGGTC
ATTCTTAGTGGAGAAATCCCTGCTCGGTGTATTCAAAAATATCGTAGTGATTTAACTTTC
TTTACAAATGGACGTAGTGTTTGTTTAACAGAGTTAAAAGGGTACCATGTTACTACCGGT
GAACCTGTTTGCCAGCCCCGTCGTCCAAATAGTCGGATAGATAAAGTACGATATATGTTC
AATAAAATAACTTAG
>47916|SRR3349699|Neisseria_gonorrhoeae||Neisseria_gonorrhoeae:1-1935
ATGGAGGAAAATCACATGAAAATTATTAATATTGGAGTTTTAGCTCATGTTGATGCAGGA
AAAACTACCTTAACAGAAAGCTTATTATATAACAGTGGAGCGATTACAGAATTAGGAAGC
GTGGACAAAGGTACAACGAGGACGGATAATACGCTTTTAGAACGTCAGAGAGGAATTACA
ATTCAGACAGGAATAACCTCTTTTCAGTGGGAAAATACGAAGGTGAACATCATAGACACG
CCAGGACATATGGATTTCTTAGCAGAAGTATATCGTTCATTATCAGTTTTAGATGGGGCA
ATTCTACTGATTTCTGCAAAAGATGGCGTACAAGCACAAACTCGTATATTATTTCATGCA
CTTAGGAAAATGGGGATTCCCACAATCTTTTTTATCAATAAGATTGACCAAAATGGAATT
GATTTATCAACGGTTTATCAGGATATTAAAGAGAAACTTTCTGCCGAAATTGTAATCAAA
CAGAAGGTAGAACTGTATCCTAATATGTGTGTGACGAACTTTACCGAATCTGAACAATGG
GATATGGTAATAGAAGGAAATGATTACCTTTTGGAGAAATATACGTCTGGGAAATTATTG
GAAGCATTAGAACTCGAACAAGAGGAAAGCATAAGATTTCATAATTGTTCCCTGTTCCCT
GTTTATCACGGAAGTGCAAAAAACAATATAGGGATTGATAACCTTATAGAAGTGATTACG
AATAAATTTTATTCATCAACACATCGAGGTCAGTCTGAACTTTGCGGAAAAGTTTTCAAA
ATTGAGTATTCGGAAAAAAGACAGCGTCTTGCATATATACGTCTTTATAGTGGCGTACTG
CATTTGCGAGATCCGGTTAGAATATCGGAAAAGGAAAAAATAAAAATTACAGAAATGTAT
ACTTCAATAAATGGTGAATTATGTAAAATCGATAAGGCTTATTCCGGGGAAATTGTTATT
TTGCAGAATGAGTTTTTGAAGTTAAATAGTGTTCTTGGAGATACAAAGCTATTGCCACAG
AGAGAGAGAATTGAAAATCCCCTCCCTCTGCTGCAAACGACTGTTGAACCGAGCAAACCT
CAACAAAGGGAAATGTTACTTGATGCACTTTTAGAAATCTCCGACAGTGACCCGCTTCTG
CGATATTATGTGGATTCTGCGACACATGAAATCATACTTTCTTTCTTAGGGAAAGTACAA
ATGGAAGTGACTTGTGCTCTGCTGCAAGAAAAGTATCATGTGGAGATAGAAATAAAAGAG
CCTACAGTCATTTATATGGAAAGACCGTTAAAAAAAGCAGAGTATACCATTCACATCGAA
GTTCCACCGAATCCTTTCTGGGCTTCCATTGGTCTATCTGTAGCACCGCTTCCATTAGGG
AGCGGAGTACAGTATGAGAGCTCGGTTTCTCTTGGATACTTAAATCAATCGTTTCAAAAT
GCAGTTATGGAGGGGATACGCTATGGCTGTGAACAAGGATTGTATGGTTGGAATGTGACG
GACTGTAAAATCTGTTTTAAGTATGGCTTATACTATAGCCCTGTTAGTACCCCAGCAGAT
TTTCGGATGCTTGCTCCTATTGTATTGGAACAAGTCTTAAAAAAAGCTGGAACAGAATTG
TTAGAGCCATATCTTAGTTTTAAAATTTATGCGCCACAGGAATATCTTTCACGAGCATAC
AACGATGCTCCTAAATATTGTGCGAACATCGTAGACACTCAATTGAAAAATAATGAGGTC
ATTCTTAGTGGAGAAATCCCTGCTCGGTGTATTCAAAAATATCGTAGTGATTTAACTTTC
TTTACAAATGGACGTAGTGTTTGTTTAACAGAGTTAAAAGGGTACCATGTTACTACCGGT
GAACCTGTTTGCCAGCCCCGTCGTCCAAATAGTCGGATAGATAAAGTACGATATATGTTC
AATAAAATAACTTAG
>47921|SRR3349704|Neisseria_gonorrhoeae||Neisseria_gonorrhoeae:1-1935
ATGGAGGAAAATCACATGAAAATTATTAATATTGGAGTTTTAGCTCATGTTGATGCAGGA
AAAACTACCTTAACAGAAAGCTTATTATATAACAGTGGAGCGATTACAGAATTAGGAAGC
GTGGACAAAGGTACAACGAGGACGGATAATACGCTTTTAGAACGTCAGAGAGGAATTACA
ATTCAGACAGGAATAACCTCTTTTCAGTGGGAAAATACGAAGGTGAACATCATAGACACG
CCAGGACATATGGATTTCTTAGCAGAAGTATATCGTTCATTATCAGTTTTAGATGGGGCA
ATTCTACTGATTTCTGCAAAAGATGGCGTACAAGCACAAACTCGTATATTATTTCATGCA
CTTAGGAAAATGGGGATTCCCACAATCTTTTTTATCAATAAGATTGACCAAAATGGAATT
GATTTATCAACGGTTTATCAGGATATTAAAGAGAAACTTTCTGCCGAAATTGTAATCAAA
CAGAAGGTAGAACTGTATCCTAATATGTGTGTGACGAACTTTACCGAATCTGAACAATGG
GATATGGTAATAGAAGGAAATGATTACCTTTTGGAGAAATATACGTCTGGGAAATTATTG
GAAGCATTAGAACTCGAACAAGAGGAAAGCATAAGATTTCATAATTGTTCCCTGTTCCCT
GTTTATCACGGAAGTGCAAAAAACAATATAGGGATTGATAACCTTATAGAAGTGATTACG
AATAAATTTTATTCATCAACACATCGAGGTCAGTCTGAACTTTGCGGAAAAGTTTTCAAA
ATTGAGTATTCGGAAAAAAGACAGCGTCTTGCATATATACGTCTTTATAGTGGCGTACTG
CATTTGCGAGATCCGGTTAGAATATCGGAAAAGGAAAAAATAAAAATTACAGAAATGTAT
ACTTCAATAAATGGTGAATTATGTAAAATCGATAAGGCTTATTCCGGGGAAATTGTTATT
TTGCAGAATGAGTTTTTGAAGTTAAATAGTGTTCTTGGAGATACAAAGCTATTGCCACAG
AGAGAGAGAATTGAAAATCCCCTCCCTCTGCTGCAAACGACTGTTGAACCGAGCAAACCT
CAACAAAGGGAAATGTTACTTGATGCACTTTTAGAAATCTCCGACAGTGACCCGCTTCTG
CGATATTATGTGGATTCTGCGACACATGAAATCATACTTTCTTTCTTAGGGAAAGTACAA
ATGGAAGTGACTTGTGCTCTGCTGCAAGAAAAGTATCATGTGGAGATAGAAATAAAAGAG
CCTACAGTCATTTATATGGAAAGACCGTTAAAAAAAGCAGAGTATACCATTCACATCGAA
GTTCCACCGAATCCTTTCTGGGCTTCCATTGGTCTATCTGTAGCACCGCTTCCATTAGGG
AGCGGAGTACAGTATGAGAGCTCGGTTTCTCTTGGATACTTAAATCAATCGTTTCAAAAT
GCAGTTATGGAGGGGATACGCTATGGCTGTGAACAAGGATTGTATGGTTGGAATGTGACG
GACTGTAAAATCTGTTTTAAGTATGGCTTATACTATAGCCCTGTTAGTACCCCAGCAGAT
TTTCGGATGCTTGCTCCTATTGTATTGGAACAAGTCTTAAAAAAAGCTGGAACAGAATTG
TTAGAGCCATATCTTAGTTTTAAAATTTATGCGCCACAGGAATATCTTTCACGAGCATAC
AACGATGCTCCTAAATATTGTGCGAACATCGTAGACACTCAATTGAAAAATAATGAGGTC
ATTCTTAGTGGAGAAATCCCTGCTCGGTGTATTCAAAAATATCGTAGTGATTTAACTTTC
TTTACAAATGGACGTAGTGTTTGTTTAACAGAGTTAAAAGGGTACCATGTTACTACCGGT
GAACCTGTTTGCCAGCCCCGTCGTCCAAATAGTCGGATAGATAAAGTACGATATATGTTC
AATAAAATAACTTAG
>47923|SRR3349706|Neisseria_gonorrhoeae||Neisseria_gonorrhoeae:1-1935
ATGGAGGAAAATCACATGAAAATTATTAATATTGGAGTTTTAGCTCATGTTGATGCAGGA
AAAACTACCTTAACAGAAAGCTTATTATATAACAGTGGAGCGATTACAGAATTAGGAAGC
GTGGACAAAGGTACAACGAGGACGGATAATACGCTTTTAGAACGTCAGAGAGGAATTACA
ATTCAGACAGGAATAACCTCTTTTCAGTGGGAAAATACGAAGGTGAACATCATAGACACG
CCAGGACATATGGATTTCTTAGCAGAAGTATATCGTTCATTATCAGTTTTAGATGGGGCA
ATTCTACTGATTTCTGCAAAAGATGGCGTACAAGCACAAACTCGTATATTATTTCATGCA
CTTAGGAAAATGGGGATTCCCACAATCTTTTTTATCAATAAGATTGACCAAAATGGAATT
GATTTATCAACGGTTTATCAGGATATTAAAGAGAAACTTTCTGCCGAAATTGTAATCAAA
CAGAAGGTAGAACTGTATCCTAATATGTGTGTGACGAACTTTACCGAATCTGAACAATGG
GATATGGTAATAGAAGGAAATGATTACCTTTTGGAGAAATATACGTCTGGGAAATTATTG
GAAGCATTAGAACTCGAACAAGAGGAAAGCATAAGATTTCATAATTGTTCCCTGTTCCCT
GTTTATCACGGAAGTGCAAAAAACAATATAGGGATTGATAACCTTATAGAAGTGATTACG
AATAAATTTTATTCATCAACACATCGAGGTCAGTCTGAACTTTGCGGAAAAGTTTTCAAA
ATTGAGTATTCGGAAAAAAGACAGCGTCTTGCATATATACGTCTTTATAGTGGCGTACTG
CATTTGCGAGATCCGGTTAGAATATCGGAAAAGGAAAAAATAAAAATTACAGAAATGTAT
ACTTCAATAAATGGTGAATTATGTAAAATCGATAAGGCTTATTCCGGGGAAATTGTTATT
TTGCAGAATGAGTTTTTGAAGTTAAATAGTGTTCTTGGAGATACAAAGCTATTGCCACAG
AGAGAGAGAATTGAAAATCCCCTCCCTCTGCTGCAAACGACTGTTGAACCGAGCAAACCT
CAACAAAGGGAAATGTTACTTGATGCACTTTTAGAAATCTCCGACAGTGACCCGCTTCTG
CGATATTATGTGGATTCTGCGACACATGAAATCATACTTTCTTTCTTAGGGAAAGTACAA
ATGGAAGTGACTTGTGCTCTGCTGCAAGAAAAGTATCATGTGGAGATAGAAATAAAAGAG
CCTACAGTCATTTATATGGAAAGACCGTTAAAAAAAGCAGAGTATACCATTCACATCGAA
GTTCCACCGAATCCTTTCTGGGCTTCCATTGGTCTATCTGTAGCACCGCTTCCATTAGGG
AGCGGAGTACAGTATGAGAGCTCGGTTTCTCTTGGATACTTAAATCAATCGTTTCAAAAT
GCAGTTATGGAGGGGATACGCTATGGCTGTGAACAAGGATTGTATGGTTGGAATGTGACG
GACTGTAAAATCTGTTTTAAGTATGGCTTATACTATAGCCCTGTTAGTACCCCAGCAGAT
TTTCGGATGCTTGCTCCTATTGTATTGGAACAAGTCTTAAAAAAAGCTGGAACAGAATTG
TTAGAGCCATATCTTAGTTTTAAAATTTATGCGCCACAGGAATATCTTTCACGAGCATAC
AACGATGCTCCTAAATATTGTGCGAACATCGTAGACACTCAATTGAAAAATAATGAGGTC
ATTCTTAGTGGAGAAATCCCTGCTCGGTGTATTCAAAAATATCGTAGTGATTTAACTTTC
TTTACAAATGGACGTAGTGTTTGTTTAACAGAGTTAAAAGGGTACCATGTTACTACCGGT
GAACCTGTTTGCCAGCCCCGTCGTCCAAATAGTCGGATAGATAAAGTACGATATATGTTC
AATAAAATAACTTAG
>47924|SRR3349707|Neisseria_gonorrhoeae||Neisseria_gonorrhoeae:1-1935
ATGGAGGAAAATCACATGAAAATTATTAATATTGGAGTTTTAGCTCATGTTGATGCAGGA
AAAACTACCTTAACAGAAAGCTTATTATATAACAGTGGAGCGATTACAGAATTAGGAAGC
GTGGACAAAGGTACAACGAGGACGGATAATACGCTTTTAGAACGTCAGAGAGGAATTACA
ATTCAGACAGGAATAACCTCTTTTCAGTGGGAAAATACGAAGGTGAACATCATAGACACG
CCAGGACATATGGATTTCTTAGCAGAAGTATATCGTTCATTATCAGTTTTAGATGGGGCA
ATTCTACTGATTTCTGCAAAAGATGGCGTACAAGCACAAACTCGTATATTATTTCATGCA
CTTAGGAAAATGGGGATTCCCACAATCTTTTTTATCAATAAGATTGACCAAAATGGAATT
GATTTATCAACGGTTTATCAGGATATTAAAGAGAAACTTTCTGCCGAAATTGTAATCAAA
CAGAAGGTAGAACTGTATCCTAATATGTGTGTGACGAACTTTACCGAATCTGAACAATGG
GATATGGTAATAGAAGGAAATGATTACCTTTTGGAGAAATATACGTCTGGGAAATTATTG
GAAGCATTAGAACTCGAACAAGAGGAAAGCATAAGATTTCATAATTGTTCCCTGTTCCCT
GTTTATCACGGAAGTGCAAAAAACAATATAGGGATTGATAACCTTATAGAAGTGATTACG
AATAAATTTTATTCATCAACACATCGAGGTCAGTCTGAACTTTGCGGAAAAGTTTTCAAA
ATTGAGTATTCGGAAAAAAGACAGCGTCTTGCATATATACGTCTTTATAGTGGCGTACTG
CATTTGCGAGATCCGGTTAGAATATCGGAAAAGGAAAAAATAAAAATTACAGAAATGTAT
ACTTCAATAAATGGTGAATTATGTAAAATCGATAAGGCTTATTCCGGGGAAATTGTTATT
TTGCAGAATGAGTTTTTGAAGTTAAATAGTGTTCTTGGAGATACAAAGCTATTGCCACAG
AGAGAGAGAATTGAAAATCCCCTCCCTCTGCTGCAAACGACTGTTGAACCGAGCAAACCT
CAACAAAGGGAAATGTTACTTGATGCACTTTTAGAAATCTCCGACAGTGACCCGCTTCTG
CGATATTATGTGGATTCTGCGACACATGAAATCATACTTTCTTTCTTAGGGAAAGTACAA
ATGGAAGTGACTTGTGCTCTGCTGCAAGAAAAGTATCATGTGGAGATAGAAATAAAAGAG
CCTACAGTCATTTATATGGAAAGACCGTTAAAAAAAGCAGAGTATACCATTCACATCGAA
GTTCCACCGAATCCTTTCTGGGCTTCCATTGGTCTATCTGTAGCACCGCTTCCATTAGGG
AGCGGAGTACAGTATGAGAGCTCGGTTTCTCTTGGATACTTAAATCAATCGTTTCAAAAT
GCAGTTATGGAGGGGATACGCTATGGCTGTGAACAAGGATTGTATGGTTGGAATGTGACG
GACTGTAAAATCTGTTTTAAGTATGGCTTATACTATAGCCCTGTTAGTACCCCAGCAGAT
TTTCGGATGCTTGCTCCTATTGTATTGGAACAAGTCTTAAAAAAAGCTGGAACAGAATTG
TTAGAGCCATATCTTAGTTTTAAAATTTATGCGCCACAGGAATATCTTTCACGAGCATAC
AACGATGCTCCTAAATATTGTGCGAACATCGTAGACACTCAATTGAAAAATAATGAGGTC
ATTCTTAGTGGAGAAATCCCTGCTCGGTGTATTCAAAAATATCGTAGTGATTTAACTTTC
TTTACAAATGGACGTAGTGTTTGTTTAACAGAGTTAAAAGGGTACCATGTTACTACCGGT
GAACCTGTTTGCCAGCCCCGTCGTCCAAATAGTCGGATAGATAAAGTACGATATATGTTC
AATAAAATAACTTAG
>47928|SRR3349711|Neisseria_gonorrhoeae||Neisseria_gonorrhoeae:1-1935
ATGGAGGAAAATCACATGAAAATTATTAATATTGGAGTTTTAGCTCATGTTGATGCAGGA
AAAACTACCTTAACAGAAAGCTTATTATATAACAGTGGAGCGATTACAGAATTAGGAAGC
GTGGACAAAGGTACAACGAGGACGGATAATACGCTTTTAGAACGTCAGAGAGGAATTACA
ATTCAGACAGGAATAACCTCTTTTCAGTGGGAAAATACGAAGGTGAACATCATAGACACG
CCAGGACATATGGATTTCTTAGCAGAAGTATATCGTTCATTATCAGTTTTAGATGGGGCA
ATTCTACTGATTTCTGCAAAAGATGGCGTACAAGCACAAACTCGTATATTATTTCATGCA
CTTAGGAAAATGGGGATTCCCACAATCTTTTTTATCAATAAGATTGACCAAAATGGAATT
GATTTATCAACGGTTTATCAGGATATTAAAGAGAAACTTTCTGCCGAAATTGTAATCAAA
CAGAAGGTAGAACTGTATCCTAATATGTGTGTGACGAACTTTACCGAATCTGAACAATGG
GATATGGTAATAGAAGGAAATGATTACCTTTTGGAGAAATATACGTCTGGGAAATTATTG
GAAGCATTAGAACTCGAACAAGAGGAAAGCATAAGATTTCATAATTGTTCCCTGTTCCCT
GTTTATCACGGAAGTGCAAAAAACAATATAGGGATTGATAACCTTATAGAAGTGATTACG
AATAAATTTTATTCATCAACACATCGAGGTCAGTCTGAACTTTGCGGAAAAGTTTTCAAA
ATTGAGTATTCGGAAAAAAGACAGCGTCTTGCATATATACGTCTTTATAGTGGCGTACTG
CATTTGCGAGATCCGGTTAGAATATCGGAAAAGGAAAAAATAAAAATTACAGAAATGTAT
ACTTCAATAAATGGTGAATTATGTAAAATCGATAAGGCTTATTCCGGGGAAATTGTTATT
TTGCAGAATGAGTTTTTGAAGTTAAATAGTGTTCTTGGAGATACAAAGCTATTGCCACAG
AGAGAGAGAATTGAAAATCCCCTCCCTCTGCTGCAAACGACTGTTGAACCGAGCAAACCT
CAACAAAGGGAAATGTTACTTGATGCACTTTTAGAAATCTCCGACAGTGACCCGCTTCTG
CGATATTATGTGGATTCTGCGACACATGAAATCATACTTTCTTTCTTAGGGAAAGTACAA
ATGGAAGTGACTTGTGCTCTGCTGCAAGAAAAGTATCATGTGGAGATAGAAATAAAAGAG
CCTACAGTCATTTATATGGAAAGACCGTTAAAAAAAGCAGAGTATACCATTCACATCGAA
GTTCCACCGAATCCTTTCTGGGCTTCCATTGGTCTATCTGTAGCACCGCTTCCATTAGGG
AGCGGAGTACAGTATGAGAGCTCGGTTTCTCTTGGATACTTAAATCAATCGTTTCAAAAT
GCAGTTATGGAGGGGATACGCTATGGCTGTGAACAAGGATTGTATGGTTGGAATGTGACG
GACTGTAAAATCTGTTTTAAGTATGGCTTATACTATAGCCCTGTTAGTACCCCAGCAGAT
TTTCGGATGCTTGCTCCTATTGTATTGGAACAAGTCTTAAAAAAAGCTGGAACAGAATTG
TTAGAGCCATATCTTAGTTTTAAAATTTATGCGCCACAGGAATATCTTTCACGAGCATAC
AACGATGCTCCTAAATATTGTGCGAACATCGTAGACACTCAATTGAAAAATAATGAGGTC
ATTCTTAGTGGAGAAATCCCTGCTCGGTGTATTCAAAAATATCGTAGTGATTTAACTTTC
TTTACAAATGGACGTAGTGTTTGTTTAACAGAGTTAAAAGGGTACCATGTTACTACCGGT
GAACCTGTTTGCCAGCCCCGTCGTCCAAATAGTCGGATAGATAAAGTACGATATATGTTC
AATAAAATAACTTAG
>47931|SRR3349714|Neisseria_gonorrhoeae||Neisseria_gonorrhoeae:1-1935
ATGGAGGAAAATCACATGAAAATTATTAATATTGGAGTTTTAGCTCATGTTGATGCAGGA
AAAACTACCTTAACAGAAAGCTTATTATATAACAGTGGAGCGATTACAGAATTAGGAAGC
GTGGACAAAGGTACAACGAGGACGGATAATACGCTTTTAGAACGTCAGAGAGGAATTACA
ATTCAGACAGGAATAACCTCTTTTCAGTGGGAAAATACGAAGGTGAACATCATAGACACG
CCAGGACATATGGATTTCTTAGCAGAAGTATATCGTTCATTATCAGTTTTAGATGGGGCA
ATTCTACTGATTTCTGCAAAAGATGGCGTACAAGCACAAACTCGTATATTATTTCATGCA
CTTAGGAAAATGGGGATTCCCACAATCTTTTTTATCAATAAGATTGACCAAAATGGAATT
GATTTATCAACGGTTTATCAGGATATTAAAGAGAAACTTTCTGCCGAAATTGTAATCAAA
CAGAAGGTAGAACTGTATCCTAATATGTGTGTGACGAACTTTACCGAATCTGAACAATGG
GATATGGTAATAGAAGGAAATGATTACCTTTTGGAGAAATATACGTCTGGGAAATTATTG
GAAGCATTAGAACTCGAACAAGAGGAAAGCATAAGATTTCATAATTGTTCCCTGTTCCCT
GTTTATCACGGAAGTGCAAAAAACAATATAGGGATTGATAACCTTATAGAAGTGATTACG
AATAAATTTTATTCATCAACACATCGAGGTCAGTCTGAACTTTGCGGAAAAGTTTTCAAA
ATTGAGTATTCGGAAAAAAGACAGCGTCTTGCATATATACGTCTTTATAGTGGCGTACTG
CATTTGCGAGATCCGGTTAGAATATCGGAAAAGGAAAAAATAAAAATTACAGAAATGTAT
ACTTCAATAAATGGTGAATTATGTAAAATCGATAAGGCTTATTCCGGGGAAATTGTTATT
TTGCAGAATGAGTTTTTGAAGTTAAATAGTGTTCTTGGAGATACAAAGCTATTGCCACAG
AGAGAGAGAATTGAAAATCCCCTCCCTCTGCTGCAAACGACTGTTGAACCGAGCAAACCT
CAACAAAGGGAAATGTTACTTGATGCACTTTTAGAAATCTCCGACAGTGACCCGCTTCTG
CGATATTATGTGGATTCTGCGACACATGAAATCATACTTTCTTTCTTAGGGAAAGTACAA
ATGGAAGTGACTTGTGCTCTGCTGCAAGAAAAGTATCATGTGGAGATAGAAATAAAAGAG
CCTACAGTCATTTATATGGAAAGACCGTTAAAAAAAGCAGAGTATACCATTCACATCGAA
GTTCCACCGAATCCTTTCTGGGCTTCCATTGGTCTATCTGTAGCACCGCTTCCATTAGGG
AGCGGAGTACAGTATGAGAGCTCGGTTTCTCTTGGATACTTAAATCAATCGTTTCAAAAT
GCAGTTATGGAGGGGATACGCTATGGCTGTGAACAAGGATTGTATGGTTGGAATGTGACG
GACTGTAAAATCTGTTTTAAGTATGGCTTATACTATAGCCCTGTTAGTACCCCAGCAGAT
TTTCGGATGCTTGCTCCTATTGTATTGGAACAAGTCTTAAAAAAAGCTGGAACAGAATTG
TTAGAGCCATATCTTAGTTTTAAAATTTATGCGCCACAGGAATATCTTTCACGAGCATAC
AACGATGCTCCTAAATATTGTGCGAACATCGTAGACACTCAATTGAAAAATAATGAGGTC
ATTCTTAGTGGAGAAATCCCTGCTCGGTGTATTCAAAAATATCGTAGTGATTTAACTTTC
TTTACAAATGGACGTAGTGTTTGTTTAACAGAGTTAAAAGGGTACCATGTTACTACCGGT
GAACCTGTTTGCCAGCCCCGTCGTCCAAATAGTCGGATAGATAAAGTACGATATATGTTC
AATAAAATAACTTAG
>47934|SRR3349717|Neisseria_gonorrhoeae||Neisseria_gonorrhoeae:1-1935
ATGGAGGAAAATCACATGAAAATTATTAATATTGGAGTTTTAGCTCATGTTGATGCAGGA
AAAACTACCTTAACAGAAAGCTTATTATATAACAGTGGAGCGATTACAGAATTAGGAAGC
GTGGACAAAGGTACAACGAGGACGGATAATACGCTTTTAGAACGTCAGAGAGGAATTACA
ATTCAGACAGGAATAACCTCTTTTCAGTGGGAAAATACGAAGGTGAACATCATAGACACG
CCAGGACATATGGATTTCTTAGCAGAAGTATATCGTTCATTATCAGTTTTAGATGGGGCA
ATTCTACTGATTTCTGCAAAAGATGGCGTACAAGCACAAACTCGTATATTATTTCATGCA
CTTAGGAAAATGGGGATTCCCACAATCTTTTTTATCAATAAGATTGACCAAAATGGAATT
GATTTATCAACGGTTTATCAGGATATTAAAGAGAAACTTTCTGCCGAAATTGTAATCAAA
CAGAAGGTAGAACTGTATCCTAATATGTGTGTGACGAACTTTACCGAATCTGAACAATGG
GATATGGTAATAGAAGGAAATGATTACCTTTTGGAGAAATATACGTCTGGGAAATTATTG
GAAGCATTAGAACTCGAACAAGAGGAAAGCATAAGATTTCATAATTGTTCCCTGTTCCCT
GTTTATCACGGAAGTGCAAAAAACAATATAGGGATTGATAACCTTATAGAAGTGATTACG
AATAAATTTTATTCATCAACACATCGAGGTCAGTCTGAACTTTGCGGAAAAGTTTTCAAA
ATTGAGTATTCGGAAAAAAGACAGCGTCTTGCATATATACGTCTTTATAGTGGCGTACTG
CATTTGCGAGATCCGGTTAGAATATCGGAAAAGGAAAAAATAAAAATTACAGAAATGTAT
ACTTCAATAAATGGTGAATTATGTAAAATCGATAAGGCTTATTCCGGGGAAATTGTTATT
TTGCAGAATGAGTTTTTGAAGTTAAATAGTGTTCTTGGAGATACAAAGCTATTGCCACAG
AGAGAGAGAATTGAAAATCCCCTCCCTCTGCTGCAAACGACTGTTGAACCGAGCAAACCT
CAACAAAGGGAAATGTTACTTGATGCACTTTTAGAAATCTCCGACAGTGACCCGCTTCTG
CGATATTATGTGGATTCTGCGACACATGAAATCATACTTTCTTTCTTAGGGAAAGTACAA
ATGGAAGTGACTTGTGCTCTGCTGCAAGAAAAGTATCATGTGGAGATAGAAATAAAAGAG
CCTACAGTCATTTATATGGAAAGACCGTTAAAAAAAGCAGAGTATACCATTCACATCGAA
GTTCCACCGAATCCTTTCTGGGCTTCCATTGGTCTATCTGTAGCACCGCTTCCATTAGGG
AGCGGAGTACAGTATGAGAGCTCGGTTTCTCTTGGATACTTAAATCAATCGTTTCAAAAT
GCAGTTATGGAGGGGATACGCTATGGCTGTGAACAAGGATTGTATGGTTGGAATGTGACG
GACTGTAAAATCTGTTTTAAGTATGGCTTATACTATAGCCCTGTTAGTACCCCAGCAGAT
TTTCGGATGCTTGCTCCTATTGTATTGGAACAAGTCTTAAAAAAAGCTGGAACAGAATTG
TTAGAGCCATATCTTAGTTTTAAAATTTATGCGCCACAGGAATATCTTTCACGAGCATAC
AACGATGCTCCTAAATATTGTGCGAACATCGTAGACACTCAATTGAAAAATAATGAGGTC
ATTCTTAGTGGAGAAATCCCTGCTCGGTGTATTCAAAAATATCGTAGTGATTTAACTTTC
TTTACAAATGGACGTAGTGTTTGTTTAACAGAGTTAAAAGGGTACCATGTTACTACCGGT
GAACCTGTTTGCCAGCCCCGTCGTCCAAATAGTCGGATAGATAAAGTACGATATATGTTC
AATAAAATAACTTAG
>47937|SRR3349720|Neisseria_gonorrhoeae||Neisseria_gonorrhoeae:1-1935
ATGGAGGAAAATCACATGAAAATTATTAATATTGGAGTTTTAGCTCATGTTGATGCAGGA
AAAACTACCTTAACAGAAAGCTTATTATATAACAGTGGAGCGATTACAGAATTAGGAAGC
GTGGACAAAGGTACAACGAGGACGGATAATACGCTTTTAGAACGTCAGAGAGGAATTACA
ATTCAGACAGGAATAACCTCTTTTCAGTGGGAAAATACGAAGGTGAACATCATAGACACG
CCAGGACATATGGATTTCTTAGCAGAAGTATATCGTTCATTATCAGTTTTAGATGGGGCA
ATTCTACTGATTTCTGCAAAAGATGGCGTACAAGCACAAACTCGTATATTATTTCATGCA
CTTAGGAAAATGGGGATTCCCACAATCTTTTTTATCAATAAGATTGACCAAAATGGAATT
GATTTATCAACGGTTTATCAGGATATTAAAGAGAAACTTTCTGCCGAAATTGTAATCAAA
CAGAAGGTAGAACTGTATCCTAATATGTGTGTGACGAACTTTACCGAATCTGAACAATGG
GATATGGTAATAGAAGGAAATGATTACCTTTTGGAGAAATATACGTCTGGGAAATTATTG
GAAGCATTAGAACTCGAACAAGAGGAAAGCATAAGATTTCATAATTGTTCCCTGTTCCCT
GTTTATCACGGAAGTGCAAAAAACAATATAGGGATTGATAACCTTATAGAAGTGATTACG
AATAAATTTTATTCATCAACACATCGAGGTCAGTCTGAACTTTGCGGAAAAGTTTTCAAA
ATTGAGTATTCGGAAAAAAGACAGCGTCTTGCATATATACGTCTTTATAGTGGCGTACTG
CATTTGCGAGATCCGGTTAGAATATCGGAAAAGGAAAAAATAAAAATTACAGAAATGTAT
ACTTCAATAAATGGTGAATTATGTAAAATCGATAAGGCTTATTCCGGGGAAATTGTTATT
TTGCAGAATGAGTTTTTGAAGTTAAATAGTGTTCTTGGAGATACAAAGCTATTGCCACAG
AGAGAGAGAATTGAAAATCCCCTCCCTCTGCTGCAAACGACTGTTGAACCGAGCAAACCT
CAACAAAGGGAAATGTTACTTGATGCACTTTTAGAAATCTCCGACAGTGACCCGCTTCTG
CGATATTATGTGGATTCTGCGACACATGAAATCATACTTTCTTTCTTAGGGAAAGTACAA
ATGGAAGTGACTTGTGCTCTGCTGCAAGAAAAGTATCATGTGGAGATAGAAATAAAAGAG
CCTACAGTCATTTATATGGAAAGACCGTTAAAAAAAGCAGAGTATACCATTCACATCGAA
GTTCCACCGAATCCTTTCTGGGCTTCCATTGGTCTATCTGTAGCACCGCTTCCATTAGGG
AGCGGAGTACAGTATGAGAGCTCGGTTTCTCTTGGATACTTAAATCAATCGTTTCAAAAT
GCAGTTATGGAGGGGATACGCTATGGCTGTGAACAAGGATTGTATGGTTGGAATGTGACG
GACTGTAAAATCTGTTTTAAGTATGGCTTATACTATAGCCCTGTTAGTACCCCAGCAGAT
TTTCGGATGCTTGCTCCTATTGTATTGGAACAAGTCTTAAAAAAAGCTGGAACAGAATTG
TTAGAGCCATATCTTAGTTTTAAAATTTATGCGCCACAGGAATATCTTTCACGAGCATAC
AACGATGCTCCTAAATATTGTGCGAACATCGTAGACACTCAATTGAAAAATAATGAGGTC
ATTCTTAGTGGAGAAATCCCTGCTCGGTGTATTCAAAAATATCGTAGTGATTTAACTTTC
TTTACAAATGGACGTAGTGTTTGTTTAACAGAGTTAAAAGGGTACCATGTTACTACCGGT
GAACCTGTTTGCCAGCCCCGTCGTCCAAATAGTCGGATAGATAAAGTACGATATATGTTC
AATAAAATAACTTAG
>47944|SRR3349727|Neisseria_gonorrhoeae||Neisseria_gonorrhoeae:1-1935
ATGGAGGAAAATCACATGAAAATTATTAATATTGGAGTTTTAGCTCATGTTGATGCAGGA
AAAACTACCTTAACAGAAAGCTTATTATATAACAGTGGAGCGATTACAGAATTAGGAAGC
GTGGACAAAGGTACAACGAGGACGGATAATACGCTTTTAGAACGTCAGAGAGGAATTACA
ATTCAGACAGGAATAACCTCTTTTCAGTGGGAAAATACGAAGGTGAACATCATAGACACG
CCAGGACATATGGATTTCTTAGCAGAAGTATATCGTTCATTATCAGTTTTAGATGGGGCA
ATTCTACTGATTTCTGCAAAAGATGGCGTACAAGCACAAACTCGTATATTATTTCATGCA
CTTAGGAAAATGGGGATTCCCACAATCTTTTTTATCAATAAGATTGACCAAAATGGAATT
GATTTATCAACGGTTTATCAGGATATTAAAGAGAAACTTTCTGCCGAAATTGTAATCAAA
CAGAAGGTAGAACTGTATCCTAATATGTGTGTGACGAACTTTACCGAATCTGAACAATGG
GATATGGTAATAGAAGGAAATGATTACCTTTTGGAGAAATATACGTCTGGGAAATTATTG
GAAGCATTAGAACTCGAACAAGAGGAAAGCATAAGATTTCATAATTGTTCCCTGTTCCCT
GTTTATCACGGAAGTGCAAAAAACAATATAGGGATTGATAACCTTATAGAAGTGATTACG
AATAAATTTTATTCATCAACACATCGAGGTCAGTCTGAACTTTGCGGAAAAGTTTTCAAA
ATTGAGTATTCGGAAAAAAGACAGCGTCTTGCATATATACGTCTTTATAGTGGCGTACTG
CATTTGCGAGATCCGGTTAGAATATCGGAAAAGGAAAAAATAAAAATTACAGAAATGTAT
ACTTCAATAAATGGTGAATTATGTAAAATCGATAAGGCTTATTCCGGGGAAATTGTTATT
TTGCAGAATGAGTTTTTGAAGTTAAATAGTGTTCTTGGAGATACAAAGCTATTGCCACAG
AGAGAGAGAATTGAAAATCCCCTCCCTCTGCTGCAAACGACTGTTGAACCGAGCAAACCT
CAACAAAGGGAAATGTTACTTGATGCACTTTTAGAAATCTCCGACAGTGACCCGCTTCTG
CGATATTATGTGGATTCTGCGACACATGAAATCATACTTTCTTTCTTAGGGAAAGTACAA
ATGGAAGTGACTTGTGCTCTGCTGCAAGAAAAGTATCATGTGGAGATAGAAATAAAAGAG
CCTACAGTCATTTATATGGAAAGACCGTTAAAAAAAGCAGAGTATACCATTCACATCGAA
GTTCCACCGAATCCTTTCTGGGCTTCCATTGGTCTATCTGTAGCACCGCTTCCATTAGGG
AGCGGAGTACAGTATGAGAGCTCGGTTTCTCTTGGATACTTAAATCAATCGTTTCAAAAT
GCAGTTATGGAGGGGATACGCTATGGCTGTGAACAAGGATTGTATGGTTGGAATGTGACG
GACTGTAAAATCTGTTTTAAGTATGGCTTATACTATAGCCCTGTTAGTACCCCAGCAGAT
TTTCGGATGCTTGCTCCTATTGTATTGGAACAAGTCTTAAAAAAAGCTGGAACAGAATTG
TTAGAGCCATATCTTAGTTTTAAAATTTATGCGCCACAGGAATATCTTTCACGAGCATAC
AACGATGCTCCTAAATATTGTGCGAACATCGTAGACACTCAATTGAAAAATAATGAGGTC
ATTCTTAGTGGAGAAATCCCTGCTCGGTGTATTCAAAAATATCGTAGTGATTTAACTTTC
TTTACAAATGGACGTAGTGTTTGTTTAACAGAGTTAAAAGGGTACCATGTTACTACCGGT
GAACCTGTTTGCCAGCCCCGTCGTCCAAATAGTCGGATAGATAAAGTACGATATATGTTC
AATAAAATAACTTAG
>47955|SRR3349819|Neisseria_gonorrhoeae||Neisseria_gonorrhoeae:1-1935
ATGGAGGAAAATCACATGAAAATTATTAATATTGGAGTTTTAGCTCATGTTGATGCAGGA
AAAACTACCTTAACAGAAAGCTTATTATATAACAGTGGAGCGATTACAGAATTAGGAAGC
GTGGACAAAGGTACAACGAGGACGGATAATACGCTTTTAGAACGTCAGAGAGGAATTACA
ATTCAGACAGGAATAACCTCTTTTCAGTGGGAAAATACGAAGGTGAACATCATAGACACG
CCAGGACATATGGATTTCTTAGCAGAAGTATATCGTTCATTATCAGTTTTAGATGGGGCA
ATTCTACTGATTTCTGCAAAAGATGGCGTACAAGCACAAACTCGTATATTATTTCATGCA
CTTAGGAAAATGGGGATTCCCACAATCTTTTTTATCAATAAGATTGACCAAAATGGAATT
GATTTATCAACGGTTTATCAGGATATTAAAGAGAAACTTTCTGCCGAAATTGTAATCAAA
CAGAAGGTAGAACTGTATCCTAATATGTGTGTGACGAACTTTACCGAATCTGAACAATGG
GATATGGTAATAGAAGGAAATGATTACCTTTTGGAGAAATATACGTCTGGGAAATTATTG
GAAGCATTAGAACTCGAACAAGAGGAAAGCATAAGATTTCATAATTGTTCCCTGTTCCCT
GTTTATCACGGAAGTGCAAAAAACAATATAGGGATTGATAACCTTATAGAAGTGATTACG
AATAAATTTTATTCATCAACACATCGAGGTCAGTCTGAACTTTGCGGAAAAGTTTTCAAA
ATTGAGTATTCGGAAAAAAGACAGCGTCTTGCATATATACGTCTTTATAGTGGCGTACTG
CATTTGCGAGATCCGGTTAGAATATCGGAAAAGGAAAAAATAAAAATTACAGAAATGTAT
ACTTCAATAAATGGTGAATTATGTAAAATCGATAAGGCTTATTCCGGGGAAATTGTTATT
TTGCAGAATGAGTTTTTGAAGTTAAATAGTGTTCTTGGAGATACAAAGCTATTGCCACAG
AGAGAGAGAATTGAAAATCCCCTCCCTCTGCTGCAAACGACTGTTGAACCGAGCAAACCT
CAACAAAGGGAAATGTTACTTGATGCACTTTTAGAAATCTCCGACAGTGACCCGCTTCTG
CGATATTATGTGGATTCTGCGACACATGAAATCATACTTTCTTTCTTAGGGAAAGTACAA
ATGGAAGTGACTTGTGCTCTGCTGCAAGAAAAGTATCATGTGGAGATAGAAATAAAAGAG
CCTACAGTCATTTATATGGAAAGACCGTTAAAAAAAGCAGAGTATACCATTCACATCGAA
GTTCCACCGAATCCTTTCTGGGCTTCCATTGGTCTATCTGTAGCACCGCTTCCATTAGGG
AGCGGAGTACAGTATGAGAGCTCGGTTTCTCTTGGATACTTAAATCAATCGTTTCAAAAT
GCAGTTATGGAGGGGATACGCTATGGCTGTGAACAAGGATTGTATGGTTGGAATGTGACG
GACTGTAAAATCTGTTTTAAGTATGGCTTATACTATAGCCCTGTTAGTACCCCAGCAGAT
TTTCGGATGCTTGCTCCTATTGTATTGGAACAAGTCTTAAAAAAAGCTGGAACAGAATTG
TTAGAGCCATATCTTAGTTTTAAAATTTATGCGCCACAGGAATATCTTTCACGAGCATAC
AACGATGCTCCTAAATATTGTGCGAACATCGTAGACACTCAATTGAAAAATAATGAGGTC
ATTCTTAGTGGAGAAATCCCTGCTCGGTGTATTCAAAAATATCGTAGTGATTTAACTTTC
TTTACAAATGGACGTAGTGTTTGTTTAACAGAGTTAAAAGGGTACCATGTTACTACCGGT
GAACCTGTTTGCCAGCCCCGTCGTCCAAATAGTCGGATAGATAAAGTACGATATATGTTC
AATAAAATAACTTAG
>47989|SRR3349854|Neisseria_gonorrhoeae||Neisseria_gonorrhoeae:1-1935
ATGGAGGAAAATCACATGAAAATTATTAATATTGGAGTTTTAGCTCATGTTGATGCAGGA
AAAACTACCTTAACAGAAAGCTTATTATATAACAGTGGAGCGATTACAGAATTAGGAAGC
GTGGACAAAGGTACAACGAGGACGGATAATACGCTTTTAGAACGTCAGAGAGGAATTACA
ATTCAGACAGGAATAACCTCTTTTCAGTGGGAAAATACGAAGGTGAACATCATAGACACG
CCAGGACATATGGATTTCTTAGCAGAAGTATATCGTTCATTATCAGTTTTAGATGGGGCA
ATTCTACTGATTTCTGCAAAAGATGGCGTACAAGCACAAACTCGTATATTATTTCATGCA
CTTAGGAAAATGGGGATTCCCACAATCTTTTTTATCAATAAGATTGACCAAAATGGAATT
GATTTATCAACGGTTTATCAGGATATTAAAGAGAAACTTTCTGCCGAAATTGTAATCAAA
CAGAAGGTAGAACTGTATCCTAATATGTGTGTGACGAACTTTACCGAATCTGAACAATGG
GATATGGTAATAGAAGGAAATGATTACCTTTTGGAGAAATATACGTCTGGGAAATTATTG
GAAGCATTAGAACTCGAACAAGAGGAAAGCATAAGATTTCATAATTGTTCCCTGTTCCCT
GTTTATCACGGAAGTGCAAAAAACAATATAGGGATTGATAACCTTATAGAAGTGATTACG
AATAAATTTTATTCATCAACACATCGAGGTCAGTCTGAACTTTGCGGAAAAGTTTTCAAA
ATTGAGTATTCGGAAAAAAGACAGCGTCTTGCATATATACGTCTTTATAGTGGCGTACTG
CATTTGCGAGATCCGGTTAGAATATCGGAAAAGGAAAAAATAAAAATTACAGAAATGTAT
ACTTCAATAAATGGTGAATTATGTAAAATCGATAAGGCTTATTCCGGGGAAATTGTTATT
TTGCAGAATGAGTTTTTGAAGTTAAATAGTGTTCTTGGAGATACAAAGCTATTGCCACAG
AGAGAGAGAATTGAAAATCCCCTCCCTCTGCTGCAAACGACTGTTGAACCGAGCAAACCT
CAACAAAGGGAAATGTTACTTGATGCACTTTTAGAAATCTCCGACAGTGACCCGCTTCTG
CGATATTATGTGGATTCTGCGACACATGAAATCATACTTTCTTTCTTAGGGAAAGTACAA
ATGGAAGTGACTTGTGCTCTGCTGCAAGAAAAGTATCATGTGGAGATAGAAATAAAAGAG
CCTACAGTCATTTATATGGAAAGACCGTTAAAAAAAGCAGAGTATACCATTCACATCGAA
GTTCCACCGAATCCTTTCTGGGCTTCCATTGGTCTATCTGTAGCACCGCTTCCATTAGGG
AGCGGAGTACAGTATGAGAGCTCGGTTTCTCTTGGATACTTAAATCAATCGTTTCAAAAT
GCAGTTATGGAGGGGATACGCTATGGCTGTGAACAAGGATTGTATGGTTGGAATGTGACG
GACTGTAAAATCTGTTTTAAGTATGGCTTATACTATAGCCCTGTTAGTACCCCAGCAGAT
TTTCGGATGCTTGCTCCTATTGTATTGGAACAAGTCTTAAAAAAAGCTGGAACAGAATTG
TTAGAGCCATATCTTAGTTTTAAAATTTATGCGCCACAGGAATATCTTTCACGAGCATAC
AACGATGCTCCTAAATATTGTGCGAACATCGTAGACACTCAATTGAAAAATAATGAGGTC
ATTCTTAGTGGAGAAATCCCTGCTCGGTGTATTCAAAAATATCGTAGTGATTTAACTTTC
TTTACAAATGGACGTAGTGTTTGTTTAACAGAGTTAAAAGGGTACCATGTTACTACCGGT
GAACCTGTTTGCCAGCCCCGTCGTCCAAATAGTCGGATAGATAAAGTACGATATATGTTC
AATAAAATAACTTAG
>48147|SRR3350084|Neisseria_gonorrhoeae||Neisseria_gonorrhoeae:1-1935
ATGGAGGAAAATCACATGAAAATTATTAATATTGGAGTTTTAGCTCATGTTGATGCAGGA
AAAACTACCTTAACAGAAAGCTTATTATATAACAGTGGAGCGATTACAGAATTAGGAAGC
GTGGACAAAGGTACAACGAGGACGGATAATACGCTTTTAGAACGTCAGAGAGGAATTACA
ATTCAGACAGGAATAACCTCTTTTCAGTGGGAAAATACGAAGGTGAACATCATAGACACG
CCAGGACATATGGATTTCTTAGCAGAAGTATATCGTTCATTATCAGTTTTAGATGGGGCA
ATTCTACTGATTTCTGCAAAAGATGGCGTACAAGCACAAACTCGTATATTATTTCATGCA
CTTAGGAAAATGGGGATTCCCACAATCTTTTTTATCAATAAGATTGACCAAAATGGAATT
GATTTATCAACGGTTTATCAGGATATTAAAGAGAAACTTTCTGCCGAAATTGTAATCAAA
CAGAAGGTAGAACTGTATCCTAATATGTGTGTGACGAACTTTACCGAATCTGAACAATGG
GATATGGTAATAGAAGGAAATGATTACCTTTTGGAGAAATATACGTCTGGGAAATTATTG
GAAGCATTAGAACTCGAACAAGAGGAAAGCATAAGATTTCATAATTGTTCCCTGTTCCCT
GTTTATCACGGAAGTGCAAAAAACAATATAGGGATTGATAACCTTATAGAAGTGATTACG
AATAAATTTTATTCATCAACACATCGAGGTCAGTCTGAACTTTGCGGAAAAGTTTTCAAA
ATTGAGTATTCGGAAAAAAGACAGCGTCTTGCATATATACGTCTTTATAGTGGCGTACTG
CATTTGCGAGATCCGGTTAGAATATCGGAAAAGGAAAAAATAAAAATTACAGAAATGTAT
ACTTCAATAAATGGTGAATTATGTAAAATCGATAAGGCTTATTCCGGGGAAATTGTTATT
TTGCAGAATGAGTTTTTGAAGTTAAATAGTGTTCTTGGAGATACAAAGCTATTGCCACAG
AGAGAGAGAATTGAAAATCCCCTCCCTCTGCTGCAAACGACTGTTGAACCGAGCAAACCT
CAACAAAGGGAAATGTTACTTGATGCACTTTTAGAAATCTCCGACAGTGACCCGCTTCTG
CGATATTATGTGGATTCTGCGACACATGAAATCATACTTTCTTTCTTAGGGAAAGTACAA
ATGGAAGTGACTTGTGCTCTGCTGCAAGAAAAGTATCATGTGGAGATAGAAATAAAAGAG
CCTACAGTCATTTATATGGAAAGACCGTTAAAAAAAGCAGAGTATACCATTCACATCGAA
GTTCCACCGAATCCTTTCTGGGCTTCCATTGGTCTATCTGTAGCACCGCTTCCATTAGGG
AGCGGAGTACAGTATGAGAGCTCGGTTTCTCTTGGATACTTAAATCAATCGTTTCAAAAT
GCAGTTATGGAGGGGATACGCTATGGCTGTGAACAAGGATTGTATGGTTGGAATGTGACG
GACTGTAAAATCTGTTTTAAGTATGGCTTATACTATAGCCCTGTTAGTACCCCAGCAGAT
TTTCGGATGCTTGCTCCTATTGTATTGGAACAAGTCTTAAAAAAAGCTGGAACAGAATTG
TTAGAGCCATATCTTAGTTTTAAAATTTATGCGCCACAGGAATATCTTTCACGAGCATAC
AACGATGCTCCTAAATATTGTGCGAACATCGTAGACACTCAATTGAAAAATAATGAGGTC
ATTCTTAGTGGAGAAATCCCTGCTCGGTGTATTCAAAAATATCGTAGTGATTTAACTTTC
TTTACAAATGGACGTAGTGTTTGTTTAACAGAGTTAAAAGGGTACCATGTTACTACCGGT
GAACCTGTTTGCCAGCCCCGTCGTCCAAATAGTCGGATAGATAAAGTACGATATATGTTC
AATAAAATAACTTAG
>48164|SRR3350101|Neisseria_gonorrhoeae||Neisseria_gonorrhoeae:1-1935
ATGGAGGAAAATCACATGAAAATTATTAATATTGGAGTTTTAGCTCATGTTGATGCAGGA
AAAACTACCTTAACAGAAAGCTTATTATATAACAGTGGAGCGATTACAGAATTAGGAAGC
GTGGACAAAGGTACAACGAGGACGGATAATACGCTTTTAGAACGTCAGAGAGGAATTACA
ATTCAGACAGGAATAACCTCTTTTCAGTGGGAAAATACGAAGGTGAACATCATAGACACG
CCAGGACATATGGATTTCTTAGCAGAAGTATATCGTTCATTATCAGTTTTAGATGGGGCA
ATTCTACTGATTTCTGCAAAAGATGGCGTACAAGCACAAACTCGTATATTATTTCATGCA
CTTAGGAAAATGGGGATTCCCACAATCTTTTTTATCAATAAGATTGACCAAAATGGAATT
GATTTATCAACGGTTTATCAGGATATTAAAGAGAAACTTTCTGCCGAAATTGTAATCAAA
CAGAAGGTAGAACTGTATCCTAATATGTGTGTGACGAACTTTACCGAATCTGAACAATGG
GATATGGTAATAGAAGGAAATGATTACCTTTTGGAGAAATATACGTCTGGGAAATTATTG
GAAGCATTAGAACTCGAACAAGAGGAAAGCATAAGATTTCATAATTGTTCCCTGTTCCCT
GTTTATCACGGAAGTGCAAAAAACAATATAGGGATTGATAACCTTATAGAAGTGATTACG
AATAAATTTTATTCATCAACACATCGAGGTCAGTCTGAACTTTGCGGAAAAGTTTTCAAA
ATTGAGTATTCGGAAAAAAGACAGCGTCTTGCATATATACGTCTTTATAGTGGCGTACTG
CATTTGCGAGATCCGGTTAGAATATCGGAAAAGGAAAAAATAAAAATTACAGAAATGTAT
ACTTCAATAAATGGTGAATTATGTAAAATCGATAAGGCTTATTCCGGGGAAATTGTTATT
TTGCAGAATGAGTTTTTGAAGTTAAATAGTGTTCTTGGAGATACAAAGCTATTGCCACAG
AGAGAGAGAATTGAAAATCCCCTCCCTCTGCTGCAAACGACTGTTGAACCGAGCAAACCT
CAACAAAGGGAAATGTTACTTGATGCACTTTTAGAAATCTCCGACAGTGACCCGCTTCTG
CGATATTATGTGGATTCTGCGACACATGAAATCATACTTTCTTTCTTAGGGAAAGTACAA
ATGGAAGTGACTTGTGCTCTGCTGCAAGAAAAGTATCATGTGGAGATAGAAATAAAAGAG
CCTACAGTCATTTATATGGAAAGACCGTTAAAAAAAGCAGAGTATACCATTCACATCGAA
GTTCCACCGAATCCTTTCTGGGCTTCCATTGGTCTATCTGTAGCACCGCTTCCATTAGGG
AGCGGAGTACAGTATGAGAGCTCGGTTTCTCTTGGATACTTAAATCAATCGTTTCAAAAT
GCAGTTATGGAGGGGATACGCTATGGCTGTGAACAAGGATTGTATGGTTGGAATGTGACG
GACTGTAAAATCTGTTTTAAGTATGGCTTATACTATAGCCCTGTTAGTACCCCAGCAGAT
TTTCGGATGCTTGCTCCTATTGTATTGGAACAAGTCTTAAAAAAAGCTGGAACAGAATTG
TTAGAGCCATATCTTAGTTTTAAAATTTATGCGCCACAGGAATATCTTTCACGAGCATAC
AACGATGCTCCTAAATATTGTGCGAACATCGTAGACACTCAATTGAAAAATAATGAGGTC
ATTCTTAGTGGAGAAATCCCTGCTCGGTGTATTCAAAAATATCGTAGTGATTTAACTTTC
TTTACAAATGGACGTAGTGTTTGTTTAACAGAGTTAAAAGGGTACCATGTTACTACCGGT
GAACCTGTTTGCCAGCCCCGTCGTCCAAATAGTCGGATAGATAAAGTACGATATATGTTC
AATAAAATAACTTAG
>48172|SRR3350109|Neisseria_gonorrhoeae||Neisseria_gonorrhoeae:1-1935
ATGGAGGAAAATCACATGAAAATTATTAATATTGGAGTTTTAGCTCATGTTGATGCAGGA
AAAACTACCTTAACAGAAAGCTTATTATATAACAGTGGAGCGATTACAGAATTAGGAAGC
GTGGACAAAGGTACAACGAGGACGGATAATACGCTTTTAGAACGTCAGAGAGGAATTACA
ATTCAGACAGGAATAACCTCTTTTCAGTGGGAAAATACGAAGGTGAACATCATAGACACG
CCAGGACATATGGATTTCTTAGCAGAAGTATATCGTTCATTATCAGTTTTAGATGGGGCA
ATTCTACTGATTTCTGCAAAAGATGGCGTACAAGCACAAACTCGTATATTATTTCATGCA
CTTAGGAAAATGGGGATTCCCACAATCTTTTTTATCAATAAGATTGACCAAAATGGAATT
GATTTATCAACGGTTTATCAGGATATTAAAGAGAAACTTTCTGCCGAAATTGTAATCAAA
CAGAAGGTAGAACTGTATCCTAATATGTGTGTGACGAACTTTACCGAATCTGAACAATGG
GATATGGTAATAGAAGGAAATGATTACCTTTTGGAGAAATATACGTCTGGGAAATTATTG
GAAGCATTAGAACTCGAACAAGAGGAAAGCATAAGATTTCATAATTGTTCCCTGTTCCCT
GTTTATCACGGAAGTGCAAAAAACAATATAGGGATTGATAACCTTATAGAAGTGATTACG
AATAAATTTTATTCATCAACACATCGAGGTCAGTCTGAACTTTGCGGAAAAGTTTTCAAA
ATTGAGTATTCGGAAAAAAGACAGCGTCTTGCATATATACGTCTTTATAGTGGCGTACTG
CATTTGCGAGATCCGGTTAGAATATCGGAAAAGGAAAAAATAAAAATTACAGAAATGTAT
ACTTCAATAAATGGTGAATTATGTAAAATCGATAAGGCTTATTCCGGGGAAATTGTTATT
TTGCAGAATGAGTTTTTGAAGTTAAATAGTGTTCTTGGAGATACAAAGCTATTGCCACAG
AGAGAGAGAATTGAAAATCCCCTCCCTCTGCTGCAAACGACTGTTGAACCGAGCAAACCT
CAACAAAGGGAAATGTTACTTGATGCACTTTTAGAAATCTCCGACAGTGACCCGCTTCTG
CGATATTATGTGGATTCTGCGACACATGAAATCATACTTTCTTTCTTAGGGAAAGTACAA
ATGGAAGTGACTTGTGCTCTGCTGCAAGAAAAGTATCATGTGGAGATAGAAATAAAAGAG
CCTACAGTCATTTATATGGAAAGACCGTTAAAAAAAGCAGAGTATACCATTCACATCGAA
GTTCCACCGAATCCTTTCTGGGCTTCCATTGGTCTATCTGTAGCACCGCTTCCATTAGGG
AGCGGAGTACAGTATGAGAGCTCGGTTTCTCTTGGATACTTAAATCAATCGTTTCAAAAT
GCAGTTATGGAGGGGATACGCTATGGCTGTGAACAAGGATTGTATGGTTGGAATGTGACG
GACTGTAAAATCTGTTTTAAGTATGGCTTATACTATAGCCCTGTTAGTACCCCAGCAGAT
TTTCGGATGCTTGCTCCTATTGTATTGGAACAAGTCTTAAAAAAAGCTGGAACAGAATTG
TTAGAGCCATATCTTAGTTTTAAAATTTATGCGCCACAGGAATATCTTTCACGAGCATAC
AACGATGCTCCTAAATATTGTGCGAACATCGTAGACACTCAATTGAAAAATAATGAGGTC
ATTCTTAGTGGAGAAATCCCTGCTCGGTGTATTCAAAAATATCGTAGTGATTTAACTTTC
TTTACAAATGGACGTAGTGTTTGTTTAACAGAGTTAAAAGGGTACCATGTTACTACCGGT
GAACCTGTTTGCCAGCCCCGTCGTCCAAATAGTCGGATAGATAAAGTACGATATATGTTC
AATAAAATAACTTAG
>48175|SRR3350112|Neisseria_gonorrhoeae||Neisseria_gonorrhoeae:1-1935
ATGGAGGAAAATCACATGAAAATTATTAATATTGGAGTTTTAGCTCATGTTGATGCAGGA
AAAACTACCTTAACAGAAAGCTTATTATATAACAGTGGAGCGATTACAGAATTAGGAAGC
GTGGACAAAGGTACAACGAGGACGGATAATACGCTTTTAGAACGTCAGAGAGGAATTACA
ATTCAGACAGGAATAACCTCTTTTCAGTGGGAAAATACGAAGGTGAACATCATAGACACG
CCAGGACATATGGATTTCTTAGCAGAAGTATATCGTTCATTATCAGTTTTAGATGGGGCA
ATTCTACTGATTTCTGCAAAAGATGGCGTACAAGCACAAACTCGTATATTATTTCATGCA
CTTAGGAAAATGGGGATTCCCACAATCTTTTTTATCAATAAGATTGACCAAAATGGAATT
GATTTATCAACGGTTTATCAGGATATTAAAGAGAAACTTTCTGCCGAAATTGTAATCAAA
CAGAAGGTAGAACTGTATCCTAATATGTGTGTGACGAACTTTACCGAATCTGAACAATGG
GATATGGTAATAGAAGGAAATGATTACCTTTTGGAGAAATATACGTCTGGGAAATTATTG
GAAGCATTAGAACTCGAACAAGAGGAAAGCATAAGATTTCATAATTGTTCCCTGTTCCCT
GTTTATCACGGAAGTGCAAAAAACAATATAGGGATTGATAACCTTATAGAAGTGATTACG
AATAAATTTTATTCATCAACACATCGAGGTCAGTCTGAACTTTGCGGAAAAGTTTTCAAA
ATTGAGTATTCGGAAAAAAGACAGCGTCTTGCATATATACGTCTTTATAGTGGCGTACTG
CATTTGCGAGATCCGGTTAGAATATCGGAAAAGGAAAAAATAAAAATTACAGAAATGTAT
ACTTCAATAAATGGTGAATTATGTAAAATCGATAAGGCTTATTCCGGGGAAATTGTTATT
TTGCAGAATGAGTTTTTGAAGTTAAATAGTGTTCTTGGAGATACAAAGCTATTGCCACAG
AGAGAGAGAATTGAAAATCCCCTCCCTCTGCTGCAAACGACTGTTGAACCGAGCAAACCT
CAACAAAGGGAAATGTTACTTGATGCACTTTTAGAAATCTCCGACAGTGACCCGCTTCTG
CGATATTATGTGGATTCTGCGACACATGAAATCATACTTTCTTTCTTAGGGAAAGTACAA
ATGGAAGTGACTTGTGCTCTGCTGCAAGAAAAGTATCATGTGGAGATAGAAATAAAAGAG
CCTACAGTCATTTATATGGAAAGACCGTTAAAAAAAGCAGAGTATACCATTCACATCGAA
GTTCCACCGAATCCTTTCTGGGCTTCCATTGGTCTATCTGTAGCACCGCTTCCATTAGGG
AGCGGAGTACAGTATGAGAGCTCGGTTTCTCTTGGATACTTAAATCAATCGTTTCAAAAT
GCAGTTATGGAGGGGATACGCTATGGCTGTGAACAAGGATTGTATGGTTGGAATGTGACG
GACTGTAAAATCTGTTTTAAGTATGGCTTATACTATAGCCCTGTTAGTACCCCAGCAGAT
TTTCGGATGCTTGCTCCTATTGTATTGGAACAAGTCTTAAAAAAAGCTGGAACAGAATTG
TTAGAGCCATATCTTAGTTTTAAAATTTATGCGCCACAGGAATATCTTTCACGAGCATAC
AACGATGCTCCTAAATATTGTGCGAACATCGTAGACACTCAATTGAAAAATAATGAGGTC
ATTCTTAGTGGAGAAATCCCTGCTCGGTGTATTCAAAAATATCGTAGTGATTTAACTTTC
TTTACAAATGGACGTAGTGTTTGTTTAACAGAGTTAAAAGGGTACCATGTTACTACCGGT
GAACCTGTTTGCCAGCCCCGTCGTCCAAATAGTCGGATAGATAAAGTACGATATATGTTC
AATAAAATAACTTAG
>48186|SRR3350123|Neisseria_gonorrhoeae||Neisseria_gonorrhoeae:1-1935
ATGGAGGAAAATCACATGAAAATTATTAATATTGGAGTTTTAGCTCATGTTGATGCAGGA
AAAACTACCTTAACAGAAAGCTTATTATATAACAGTGGAGCGATTACAGAATTAGGAAGC
GTGGACAAAGGTACAACGAGGACGGATAATACGCTTTTAGAACGTCAGAGAGGAATTACA
ATTCAGACAGGAATAACCTCTTTTCAGTGGGAAAATACGAAGGTGAACATCATAGACACG
CCAGGACATATGGATTTCTTAGCAGAAGTATATCGTTCATTATCAGTTTTAGATGGGGCA
ATTCTACTGATTTCTGCAAAAGATGGCGTACAAGCACAAACTCGTATATTATTTCATGCA
CTTAGGAAAATGGGGATTCCCACAATCTTTTTTATCAATAAGATTGACCAAAATGGAATT
GATTTATCAACGGTTTATCAGGATATTAAAGAGAAACTTTCTGCCGAAATTGTAATCAAA
CAGAAGGTAGAACTGTATCCTAATATGTGTGTGACGAACTTTACCGAATCTGAACAATGG
GATATGGTAATAGAAGGAAATGATTACCTTTTGGAGAAATATACGTCTGGGAAATTATTG
GAAGCATTAGAACTCGAACAAGAGGAAAGCATAAGATTTCATAATTGTTCCCTGTTCCCT
GTTTATCACGGAAGTGCAAAAAACAATATAGGGATTGATAACCTTATAGAAGTGATTACG
AATAAATTTTATTCATCAACACATCGAGGTCAGTCTGAACTTTGCGGAAAAGTTTTCAAA
ATTGAGTATTCGGAAAAAAGACAGCGTCTTGCATATATACGTCTTTATAGTGGCGTACTG
CATTTGCGAGATCCGGTTAGAATATCGGAAAAGGAAAAAATAAAAATTACAGAAATGTAT
ACTTCAATAAATGGTGAATTATGTAAAATCGATAAGGCTTATTCCGGGGAAATTGTTATT
TTGCAGAATGAGTTTTTGAAGTTAAATAGTGTTCTTGGAGATACAAAGCTATTGCCACAG
AGAGAGAGAATTGAAAATCCCCTCCCTCTGCTGCAAACGACTGTTGAACCGAGCAAACCT
CAACAAAGGGAAATGTTACTTGATGCACTTTTAGAAATCTCCGACAGTGACCCGCTTCTG
CGATATTATGTGGATTCTGCGACACATGAAATCATACTTTCTTTCTTAGGGAAAGTACAA
ATGGAAGTGACTTGTGCTCTGCTGCAAGAAAAGTATCATGTGGAGATAGAAATAAAAGAG
CCTACAGTCATTTATATGGAAAGACCGTTAAAAAAAGCAGAGTATACCATTCACATCGAA
GTTCCACCGAATCCTTTCTGGGCTTCCATTGGTCTATCTGTAGCACCGCTTCCATTAGGG
AGCGGAGTACAGTATGAGAGCTCGGTTTCTCTTGGATACTTAAATCAATCGTTTCAAAAT
GCAGTTATGGAGGGGATACGCTATGGCTGTGAACAAGGATTGTATGGTTGGAATGTGACG
GACTGTAAAATCTGTTTTAAGTATGGCTTATACTATAGCCCTGTTAGTACCCCAGCAGAT
TTTCGGATGCTTGCTCCTATTGTATTGGAACAAGTCTTAAAAAAAGCTGGAACAGAATTG
TTAGAGCCATATCTTAGTTTTAAAATTTATGCGCCACAGGAATATCTTTCACGAGCATAC
AACGATGCTCCTAAATATTGTGCGAACATCGTAGACACTCAATTGAAAAATAATGAGGTC
ATTCTTAGTGGAGAAATCCCTGCTCGGTGTATTCAAAAATATCGTAGTGATTTAACTTTC
TTTACAAATGGACGTAGTGTTTGTTTAACAGAGTTAAAAGGGTACCATGTTACTACCGGT
GAACCTGTTTGCCAGCCCCGTCGTCCAAATAGTCGGATAGATAAAGTACGATATATGTTC
AATAAAATAACTTAG
>48195|SRR3350132|Neisseria_gonorrhoeae||Neisseria_gonorrhoeae:1-1935
ATGGAGGAAAATCACATGAAAATTATTAATATTGGAGTTTTAGCTCATGTTGATGCAGGA
AAAACTACCTTAACAGAAAGCTTATTATATAACAGTGGAGCGATTACAGAATTAGGAAGC
GTGGACAAAGGTACAACGAGGACGGATAATACGCTTTTAGAACGTCAGAGAGGAATTACA
ATTCAGACAGGAATAACCTCTTTTCAGTGGGAAAATACGAAGGTGAACATCATAGACACG
CCAGGACATATGGATTTCTTAGCAGAAGTATATCGTTCATTATCAGTTTTAGATGGGGCA
ATTCTACTGATTTCTGCAAAAGATGGCGTACAAGCACAAACTCGTATATTATTTCATGCA
CTTAGGAAAATGGGGATTCCCACAATCTTTTTTATCAATAAGATTGACCAAAATGGAATT
GATTTATCAACGGTTTATCAGGATATTAAAGAGAAACTTTCTGCCGAAATTGTAATCAAA
CAGAAGGTAGAACTGTATCCTAATATGTGTGTGACGAACTTTACCGAATCTGAACAATGG
GATATGGTAATAGAAGGAAATGATTACCTTTTGGAGAAATATACGTCTGGGAAATTATTG
GAAGCATTAGAACTCGAACAAGAGGAAAGCATAAGATTTCATAATTGTTCCCTGTTCCCT
GTTTATCACGGAAGTGCAAAAAACAATATAGGGATTGATAACCTTATAGAAGTGATTACG
AATAAATTTTATTCATCAACACATCGAGGTCAGTCTGAACTTTGCGGAAAAGTTTTCAAA
ATTGAGTATTCGGAAAAAAGACAGCGTCTTGCATATATACGTCTTTATAGTGGCGTACTG
CATTTGCGAGATCCGGTTAGAATATCGGAAAAGGAAAAAATAAAAATTACAGAAATGTAT
ACTTCAATAAATGGTGAATTATGTAAAATCGATAAGGCTTATTCCGGGGAAATTGTTATT
TTGCAGAATGAGTTTTTGAAGTTAAATAGTGTTCTTGGAGATACAAAGCTATTGCCACAG
AGAGAGAGAATTGAAAATCCCCTCCCTCTGCTGCAAACGACTGTTGAACCGAGCAAACCT
CAACAAAGGGAAATGTTACTTGATGCACTTTTAGAAATCTCCGACAGTGACCCGCTTCTG
CGATATTATGTGGATTCTGCGACACATGAAATCATACTTTCTTTCTTAGGGAAAGTACAA
ATGGAAGTGACTTGTGCTCTGCTGCAAGAAAAGTATCATGTGGAGATAGAAATAAAAGAG
CCTACAGTCATTTATATGGAAAGACCGTTAAAAAAAGCAGAGTATACCATTCACATCGAA
GTTCCACCGAATCCTTTCTGGGCTTCCATTGGTCTATCTGTAGCACCGCTTCCATTAGGG
AGCGGAGTACAGTATGAGAGCTCGGTTTCTCTTGGATACTTAAATCAATCGTTTCAAAAT
GCAGTTATGGAGGGGATACGCTATGGCTGTGAACAAGGATTGTATGGTTGGAATGTGACG
GACTGTAAAATCTGTTTTAAGTATGGCTTATACTATAGCCCTGTTAGTACCCCAGCAGAT
TTTCGGATGCTTGCTCCTATTGTATTGGAACAAGTCTTAAAAAAAGCTGGAACAGAATTG
TTAGAGCCATATCTTAGTTTTAAAATTTATGCGCCACAGGAATATCTTTCACGAGCATAC
AACGATGCTCCTAAATATTGTGCGAACATCGTAGACACTCAATTGAAAAATAATGAGGTC
ATTCTTAGTGGAGAAATCCCTGCTCGGTGTATTCAAAAATATCGTAGTGATTTAACTTTC
TTTACAAATGGACGTAGTGTTTGTTTAACAGAGTTAAAAGGGTACCATGTTACTACCGGT
GAACCTGTTTGCCAGCCCCGTCGTCCAAATAGTCGGATAGATAAAGTACGATATATGTTC
AATAAAATAACTTAG
>48197|SRR3350134|Neisseria_gonorrhoeae||Neisseria_gonorrhoeae:1-1935
ATGGAGGAAAATCACATGAAAATTATTAATATTGGAGTTTTAGCTCATGTTGATGCAGGA
AAAACTACCTTAACAGAAAGCTTATTATATAACAGTGGAGCGATTACAGAATTAGGAAGC
GTGGACAAAGGTACAACGAGGACGGATAATACGCTTTTAGAACGTCAGAGAGGAATTACA
ATTCAGACAGGAATAACCTCTTTTCAGTGGGAAAATACGAAGGTGAACATCATAGACACG
CCAGGACATATGGATTTCTTAGCAGAAGTATATCGTTCATTATCAGTTTTAGATGGGGCA
ATTCTACTGATTTCTGCAAAAGATGGCGTACAAGCACAAACTCGTATATTATTTCATGCA
CTTAGGAAAATGGGGATTCCCACAATCTTTTTTATCAATAAGATTGACCAAAATGGAATT
GATTTATCAACGGTTTATCAGGATATTAAAGAGAAACTTTCTGCCGAAATTGTAATCAAA
CAGAAGGTAGAACTGTATCCTAATATGTGTGTGACGAACTTTACCGAATCTGAACAATGG
GATATGGTAATAGAAGGAAATGATTACCTTTTGGAGAAATATACGTCTGGGAAATTATTG
GAAGCATTAGAACTCGAACAAGAGGAAAGCATAAGATTTCATAATTGTTCCCTGTTCCCT
GTTTATCACGGAAGTGCAAAAAACAATATAGGGATTGATAACCTTATAGAAGTGATTACG
AATAAATTTTATTCATCAACACATCGAGGTCAGTCTGAACTTTGCGGAAAAGTTTTCAAA
ATTGAGTATTCGGAAAAAAGACAGCGTCTTGCATATATACGTCTTTATAGTGGCGTACTG
CATTTGCGAGATCCGGTTAGAATATCGGAAAAGGAAAAAATAAAAATTACAGAAATGTAT
ACTTCAATAAATGGTGAATTATGTAAAATCGATAAGGCTTATTCCGGGGAAATTGTTATT
TTGCAGAATGAGTTTTTGAAGTTAAATAGTGTTCTTGGAGATACAAAGCTATTGCCACAG
AGAGAGAGAATTGAAAATCCCCTCCCTCTGCTGCAAACGACTGTTGAACCGAGCAAACCT
CAACAAAGGGAAATGTTACTTGATGCACTTTTAGAAATCTCCGACAGTGACCCGCTTCTG
CGATATTATGTGGATTCTGCGACACATGAAATCATACTTTCTTTCTTAGGGAAAGTACAA
ATGGAAGTGACTTGTGCTCTGCTGCAAGAAAAGTATCATGTGGAGATAGAAATAAAAGAG
CCTACAGTCATTTATATGGAAAGACCGTTAAAAAAAGCAGAGTATACCATTCACATCGAA
GTTCCACCGAATCCTTTCTGGGCTTCCATTGGTCTATCTGTAGCACCGCTTCCATTAGGG
AGCGGAGTACAGTATGAGAGCTCGGTTTCTCTTGGATACTTAAATCAATCGTTTCAAAAT
GCAGTTATGGAGGGGATACGCTATGGCTGTGAACAAGGATTGTATGGTTGGAATGTGACG
GACTGTAAAATCTGTTTTAAGTATGGCTTATACTATAGCCCTGTTAGTACCCCAGCAGAT
TTTCGGATGCTTGCTCCTATTGTATTGGAACAAGTCTTAAAAAAAGCTGGAACAGAATTG
TTAGAGCCATATCTTAGTTTTAAAATTTATGCGCCACAGGAATATCTTTCACGAGCATAC
AACGATGCTCCTAAATATTGTGCGAACATCGTAGACACTCAATTGAAAAATAATGAGGTC
ATTCTTAGTGGAGAAATCCCTGCTCGGTGTATTCAAAAATATCGTAGTGATTTAACTTTC
TTTACAAATGGACGTAGTGTTTGTTTAACAGAGTTAAAAGGGTACCATGTTACTACCGGT
GAACCTGTTTGCCAGCCCCGTCGTCCAAATAGTCGGATAGATAAAGTACGATATATGTTC
AATAAAATAACTTAG
>48207|SRR3350144|Neisseria_gonorrhoeae||Neisseria_gonorrhoeae:1-1935
ATGGAGGAAAATCACATGAAAATTATTAATATTGGAGTTTTAGCTCATGTTGATGCAGGA
AAAACTACCTTAACAGAAAGCTTATTATATAACAGTGGAGCGATTACAGAATTAGGAAGC
GTGGACAAAGGTACAACGAGGACGGATAATACGCTTTTAGAACGTCAGAGAGGAATTACA
ATTCAGACAGGAATAACCTCTTTTCAGTGGGAAAATACGAAGGTGAACATCATAGACACG
CCAGGACATATGGATTTCTTAGCAGAAGTATATCGTTCATTATCAGTTTTAGATGGGGCA
ATTCTACTGATTTCTGCAAAAGATGGCGTACAAGCACAAACTCGTATATTATTTCATGCA
CTTAGGAAAATGGGGATTCCCACAATCTTTTTTATCAATAAGATTGACCAAAATGGAATT
GATTTATCAACGGTTTATCAGGATATTAAAGAGAAACTTTCTGCCGAAATTGTAATCAAA
CAGAAGGTAGAACTGTATCCTAATATGTGTGTGACGAACTTTACCGAATCTGAACAATGG
GATATGGTAATAGAAGGAAATGATTACCTTTTGGAGAAATATACGTCTGGGAAATTATTG
GAAGCATTAGAACTCGAACAAGAGGAAAGCATAAGATTTCATAATTGTTCCCTGTTCCCT
GTTTATCACGGAAGTGCAAAAAACAATATAGGGATTGATAACCTTATAGAAGTGATTACG
AATAAATTTTATTCATCAACACATCGAGGTCAGTCTGAACTTTGCGGAAAAGTTTTCAAA
ATTGAGTATTCGGAAAAAAGACAGCGTCTTGCATATATACGTCTTTATAGTGGCGTACTG
CATTTGCGAGATCCGGTTAGAATATCGGAAAAGGAAAAAATAAAAATTACAGAAATGTAT
ACTTCAATAAATGGTGAATTATGTAAAATCGATAAGGCTTATTCCGGGGAAATTGTTATT
TTGCAGAATGAGTTTTTGAAGTTAAATAGTGTTCTTGGAGATACAAAGCTATTGCCACAG
AGAGAGAGAATTGAAAATCCCCTCCCTCTGCTGCAAACGACTGTTGAACCGAGCAAACCT
CAACAAAGGGAAATGTTACTTGATGCACTTTTAGAAATCTCCGACAGTGACCCGCTTCTG
CGATATTATGTGGATTCTGCGACACATGAAATCATACTTTCTTTCTTAGGGAAAGTACAA
ATGGAAGTGACTTGTGCTCTGCTGCAAGAAAAGTATCATGTGGAGATAGAAATAAAAGAG
CCTACAGTCATTTATATGGAAAGACCGTTAAAAAAAGCAGAGTATACCATTCACATCGAA
GTTCCACCGAATCCTTTCTGGGCTTCCATTGGTCTATCTGTAGCACCGCTTCCATTAGGG
AGCGGAGTACAGTATGAGAGCTCGGTTTCTCTTGGATACTTAAATCAATCGTTTCAAAAT
GCAGTTATGGAGGGGATACGCTATGGCTGTGAACAAGGATTGTATGGTTGGAATGTGACG
GACTGTAAAATCTGTTTTAAGTATGGCTTATACTATAGCCCTGTTAGTACCCCAGCAGAT
TTTCGGATGCTTGCTCCTATTGTATTGGAACAAGTCTTAAAAAAAGCTGGAACAGAATTG
TTAGAGCCATATCTTAGTTTTAAAATTTATGCGCCACAGGAATATCTTTCACGAGCATAC
AACGATGCTCCTAAATATTGTGCGAACATCGTAGACACTCAATTGAAAAATAATGAGGTC
ATTCTTAGTGGAGAAATCCCTGCTCGGTGTATTCAAAAATATCGTAGTGATTTAACTTTC
TTTACAAATGGACGTAGTGTTTGTTTAACAGAGTTAAAAGGGTACCATGTTACTACCGGT
GAACCTGTTTGCCAGCCCCGTCGTCCAAATAGTCGGATAGATAAAGTACGATATATGTTC
AATAAAATAACTTAG
>48227|SRR3350164|Neisseria_gonorrhoeae||Neisseria_gonorrhoeae:1-1935
ATGGAGGAAAATCACATGAAAATTATTAATATTGGAGTTTTAGCTCATGTTGATGCAGGA
AAAACTACCTTAACAGAAAGCTTATTATATAACAGTGGAGCGATTACAGAATTAGGAAGC
GTGGACAAAGGTACAACGAGGACGGATAATACGCTTTTAGAACGTCAGAGAGGAATTACA
ATTCAGACAGGAATAACCTCTTTTCAGTGGGAAAATACGAAGGTGAACATCATAGACACG
CCAGGACATATGGATTTCTTAGCAGAAGTATATCGTTCATTATCAGTTTTAGATGGGGCA
ATTCTACTGATTTCTGCAAAAGATGGCGTACAAGCACAAACTCGTATATTATTTCATGCA
CTTAGGAAAATGGGGATTCCCACAATCTTTTTTATCAATAAGATTGACCAAAATGGAATT
GATTTATCAACGGTTTATCAGGATATTAAAGAGAAACTTTCTGCCGAAATTGTAATCAAA
CAGAAGGTAGAACTGTATCCTAATATGTGTGTGACGAACTTTACCGAATCTGAACAATGG
GATATGGTAATAGAAGGAAATGATTACCTTTTGGAGAAATATACGTCTGGGAAATTATTG
GAAGCATTAGAACTCGAACAAGAGGAAAGCATAAGATTTCATAATTGTTCCCTGTTCCCT
GTTTATCACGGAAGTGCAAAAAACAATATAGGGATTGATAACCTTATAGAAGTGATTACG
AATAAATTTTATTCATCAACACATCGAGGTCAGTCTGAACTTTGCGGAAAAGTTTTCAAA
ATTGAGTATTCGGAAAAAAGACAGCGTCTTGCATATATACGTCTTTATAGTGGCGTACTG
CATTTGCGAGATCCGGTTAGAATATCGGAAAAGGAAAAAATAAAAATTACAGAAATGTAT
ACTTCAATAAATGGTGAATTATGTAAAATCGATAAGGCTTATTCCGGGGAAATTGTTATT
TTGCAGAATGAGTTTTTGAAGTTAAATAGTGTTCTTGGAGATACAAAGCTATTGCCACAG
AGAGAGAGAATTGAAAATCCCCTCCCTCTGCTGCAAACGACTGTTGAACCGAGCAAACCT
CAACAAAGGGAAATGTTACTTGATGCACTTTTAGAAATCTCCGACAGTGACCCGCTTCTG
CGATATTATGTGGATTCTGCGACACATGAAATCATACTTTCTTTCTTAGGGAAAGTACAA
ATGGAAGTGACTTGTGCTCTGCTGCAAGAAAAGTATCATGTGGAGATAGAAATAAAAGAG
CCTACAGTCATTTATATGGAAAGACCGTTAAAAAAAGCAGAGTATACCATTCACATCGAA
GTTCCACCGAATCCTTTCTGGGCTTCCATTGGTCTATCTGTAGCACCGCTTCCATTAGGG
AGCGGAGTACAGTATGAGAGCTCGGTTTCTCTTGGATACTTAAATCAATCGTTTCAAAAT
GCAGTTATGGAGGGGATACGCTATGGCTGTGAACAAGGATTGTATGGTTGGAATGTGACG
GACTGTAAAATCTGTTTTAAGTATGGCTTATACTATAGCCCTGTTAGTACCCCAGCAGAT
TTTCGGATGCTTGCTCCTATTGTATTGGAACAAGTCTTAAAAAAAGCTGGAACAGAATTG
TTAGAGCCATATCTTAGTTTTAAAATTTATGCGCCACAGGAATATCTTTCACGAGCATAC
AACGATGCTCCTAAATATTGTGCGAACATCGTAGACACTCAATTGAAAAATAATGAGGTC
ATTCTTAGTGGAGAAATCCCTGCTCGGTGTATTCAAAAATATCGTAGTGATTTAACTTTC
TTTACAAATGGACGTAGTGTTTGTTTAACAGAGTTAAAAGGGTACCATGTTACTACCGGT
GAACCTGTTTGCCAGCCCCGTCGTCCAAATAGTCGGATAGATAAAGTACGATATATGTTC
AATAAAATAACTTAG
>48234|SRR3350171|Neisseria_gonorrhoeae||Neisseria_gonorrhoeae:1-1935
ATGGAGGAAAATCACATGAAAATTATTAATATTGGAGTTTTAGCTCATGTTGATGCAGGA
AAAACTACCTTAACAGAAAGCTTATTATATAACAGTGGAGCGATTACAGAATTAGGAAGC
GTGGACAAAGGTACAACGAGGACGGATAATACGCTTTTAGAACGTCAGAGAGGAATTACA
ATTCAGACAGGAATAACCTCTTTTCAGTGGGAAAATACGAAGGTGAACATCATAGACACG
CCAGGACATATGGATTTCTTAGCAGAAGTATATCGTTCATTATCAGTTTTAGATGGGGCA
ATTCTACTGATTTCTGCAAAAGATGGCGTACAAGCACAAACTCGTATATTATTTCATGCA
CTTAGGAAAATGGGGATTCCCACAATCTTTTTTATCAATAAGATTGACCAAAATGGAATT
GATTTATCAACGGTTTATCAGGATATTAAAGAGAAACTTTCTGCCGAAATTGTAATCAAA
CAGAAGGTAGAACTGTATCCTAATATGTGTGTGACGAACTTTACCGAATCTGAACAATGG
GATATGGTAATAGAAGGAAATGATTACCTTTTGGAGAAATATACGTCTGGGAAATTATTG
GAAGCATTAGAACTCGAACAAGAGGAAAGCATAAGATTTCATAATTGTTCCCTGTTCCCT
GTTTATCACGGAAGTGCAAAAAACAATATAGGGATTGATAACCTTATAGAAGTGATTACG
AATAAATTTTATTCATCAACACATCGAGGTCAGTCTGAACTTTGCGGAAAAGTTTTCAAA
ATTGAGTATTCGGAAAAAAGACAGCGTCTTGCATATATACGTCTTTATAGTGGCGTACTG
CATTTGCGAGATCCGGTTAGAATATCGGAAAAGGAAAAAATAAAAATTACAGAAATGTAT
ACTTCAATAAATGGTGAATTATGTAAAATCGATAAGGCTTATTCCGGGGAAATTGTTATT
TTGCAGAATGAGTTTTTGAAGTTAAATAGTGTTCTTGGAGATACAAAGCTATTGCCACAG
AGAGAGAGAATTGAAAATCCCCTCCCTCTGCTGCAAACGACTGTTGAACCGAGCAAACCT
CAACAAAGGGAAATGTTACTTGATGCACTTTTAGAAATCTCCGACAGTGACCCGCTTCTG
CGATATTATGTGGATTCTGCGACACATGAAATCATACTTTCTTTCTTAGGGAAAGTACAA
ATGGAAGTGACTTGTGCTCTGCTGCAAGAAAAGTATCATGTGGAGATAGAAATAAAAGAG
CCTACAGTCATTTATATGGAAAGACCGTTAAAAAAAGCAGAGTATACCATTCACATCGAA
GTTCCACCGAATCCTTTCTGGGCTTCCATTGGTCTATCTGTAGCACCGCTTCCATTAGGG
AGCGGAGTACAGTATGAGAGCTCGGTTTCTCTTGGATACTTAAATCAATCGTTTCAAAAT
GCAGTTATGGAGGGGATACGCTATGGCTGTGAACAAGGATTGTATGGTTGGAATGTGACG
GACTGTAAAATCTGTTTTAAGTATGGCTTATACTATAGCCCTGTTAGTACCCCAGCAGAT
TTTCGGATGCTTGCTCCTATTGTATTGGAACAAGTCTTAAAAAAAGCTGGAACAGAATTG
TTAGAGCCATATCTTAGTTTTAAAATTTATGCGCCACAGGAATATCTTTCACGAGCATAC
AACGATGCTCCTAAATATTGTGCGAACATCGTAGACACTCAATTGAAAAATAATGAGGTC
ATTCTTAGTGGAGAAATCCCTGCTCGGTGTATTCAAAAATATCGTAGTGATTTAACTTTC
TTTACAAATGGACGTAGTGTTTGTTTAACAGAGTTAAAAGGGTACCATGTTACTACCGGT
GAACCTGTTTGCCAGCCCCGTCGTCCAAATAGTCGGATAGATAAAGTACGATATATGTTC
AATAAAATAACTTAG
>48246|SRR3350183|Neisseria_gonorrhoeae||Neisseria_gonorrhoeae:1-1935
ATGGAGGAAAATCACATGAAAATTATTAATATTGGAGTTTTAGCTCATGTTGATGCAGGA
AAAACTACCTTAACAGAAAGCTTATTATATAACAGTGGAGCGATTACAGAATTAGGAAGC
GTGGACAAAGGTACAACGAGGACGGATAATACGCTTTTAGAACGTCAGAGAGGAATTACA
ATTCAGACAGGAATAACCTCTTTTCAGTGGGAAAATACGAAGGTGAACATCATAGACACG
CCAGGACATATGGATTTCTTAGCAGAAGTATATCGTTCATTATCAGTTTTAGATGGGGCA
ATTCTACTGATTTCTGCAAAAGATGGCGTACAAGCACAAACTCGTATATTATTTCATGCA
CTTAGGAAAATGGGGATTCCCACAATCTTTTTTATCAATAAGATTGACCAAAATGGAATT
GATTTATCAACGGTTTATCAGGATATTAAAGAGAAACTTTCTGCCGAAATTGTAATCAAA
CAGAAGGTAGAACTGTATCCTAATATGTGTGTGACGAACTTTACCGAATCTGAACAATGG
GATATGGTAATAGAAGGAAATGATTACCTTTTGGAGAAATATACGTCTGGGAAATTATTG
GAAGCATTAGAACTCGAACAAGAGGAAAGCATAAGATTTCATAATTGTTCCCTGTTCCCT
GTTTATCACGGAAGTGCAAAAAACAATATAGGGATTGATAACCTTATAGAAGTGATTACG
AATAAATTTTATTCATCAACACATCGAGGTCAGTCTGAACTTTGCGGAAAAGTTTTCAAA
ATTGAGTATTCGGAAAAAAGACAGCGTCTTGCATATATACGTCTTTATAGTGGCGTACTG
CATTTGCGAGATCCGGTTAGAATATCGGAAAAGGAAAAAATAAAAATTACAGAAATGTAT
ACTTCAATAAATGGTGAATTATGTAAAATCGATAAGGCTTATTCCGGGGAAATTGTTATT
TTGCAGAATGAGTTTTTGAAGTTAAATAGTGTTCTTGGAGATACAAAGCTATTGCCACAG
AGAGAGAGAATTGAAAATCCCCTCCCTCTGCTGCAAACGACTGTTGAACCGAGCAAACCT
CAACAAAGGGAAATGTTACTTGATGCACTTTTAGAAATCTCCGACAGTGACCCGCTTCTG
CGATATTATGTGGATTCTGCGACACATGAAATCATACTTTCTTTCTTAGGGAAAGTACAA
ATGGAAGTGACTTGTGCTCTGCTGCAAGAAAAGTATCATGTGGAGATAGAAATAAAAGAG
CCTACAGTCATTTATATGGAAAGACCGTTAAAAAAAGCAGAGTATACCATTCACATCGAA
GTTCCACCGAATCCTTTCTGGGCTTCCATTGGTCTATCTGTAGCACCGCTTCCATTAGGG
AGCGGAGTACAGTATGAGAGCTCGGTTTCTCTTGGATACTTAAATCAATCGTTTCAAAAT
GCAGTTATGGAGGGGATACGCTATGGCTGTGAACAAGGATTGTATGGTTGGAATGTGACG
GACTGTAAAATCTGTTTTAAGTATGGCTTATACTATAGCCCTGTTAGTACCCCAGCAGAT
TTTCGGATGCTTGCTCCTATTGTATTGGAACAAGTCTTAAAAAAAGCTGGAACAGAATTG
TTAGAGCCATATCTTAGTTTTAAAATTTATGCGCCACAGGAATATCTTTCACGAGCATAC
AACGATGCTCCTAAATATTGTGCGAACATCGTAGACACTCAATTGAAAAATAATGAGGTC
ATTCTTAGTGGAGAAATCCCTGCTCGGTGTATTCAAAAATATCGTAGTGATTTAACTTTC
TTTACAAATGGACGTAGTGTTTGTTTAACAGAGTTAAAAGGGTACCATGTTACTACCGGT
GAACCTGTTTGCCAGCCCCGTCGTCCAAATAGTCGGATAGATAAAGTACGATATATGTTC
AATAAAATAACTTAG
>48249|SRR3350186|Neisseria_gonorrhoeae||Neisseria_gonorrhoeae:1-1935
ATGGAGGAAAATCACATGAAAATTATTAATATTGGAGTTTTAGCTCATGTTGATGCAGGA
AAAACTACCTTAACAGAAAGCTTATTATATAACAGTGGAGCGATTACAGAATTAGGAAGC
GTGGACAAAGGTACAACGAGGACGGATAATACGCTTTTAGAACGTCAGAGAGGAATTACA
ATTCAGACAGGAATAACCTCTTTTCAGTGGGAAAATACGAAGGTGAACATCATAGACACG
CCAGGACATATGGATTTCTTAGCAGAAGTATATCGTTCATTATCAGTTTTAGATGGGGCA
ATTCTACTGATTTCTGCAAAAGATGGCGTACAAGCACAAACTCGTATATTATTTCATGCA
CTTAGGAAAATGGGGATTCCCACAATCTTTTTTATCAATAAGATTGACCAAAATGGAATT
GATTTATCAACGGTTTATCAGGATATTAAAGAGAAACTTTCTGCCGAAATTGTAATCAAA
CAGAAGGTAGAACTGTATCCTAATATGTGTGTGACGAACTTTACCGAATCTGAACAATGG
GATATGGTAATAGAAGGAAATGATTACCTTTTGGAGAAATATACGTCTGGGAAATTATTG
GAAGCATTAGAACTCGAACAAGAGGAAAGCATAAGATTTCATAATTGTTCCCTGTTCCCT
GTTTATCACGGAAGTGCAAAAAACAATATAGGGATTGATAACCTTATAGAAGTGATTACG
AATAAATTTTATTCATCAACACATCGAGGTCAGTCTGAACTTTGCGGAAAAGTTTTCAAA
ATTGAGTATTCGGAAAAAAGACAGCGTCTTGCATATATACGTCTTTATAGTGGCGTACTG
CATTTGCGAGATCCGGTTAGAATATCGGAAAAGGAAAAAATAAAAATTACAGAAATGTAT
ACTTCAATAAATGGTGAATTATGTAAAATCGATAAGGCTTATTCCGGGGAAATTGTTATT
TTGCAGAATGAGTTTTTGAAGTTAAATAGTGTTCTTGGAGATACAAAGCTATTGCCACAG
AGAGAGAGAATTGAAAATCCCCTCCCTCTGCTGCAAACGACTGTTGAACCGAGCAAACCT
CAACAAAGGGAAATGTTACTTGATGCACTTTTAGAAATCTCCGACAGTGACCCGCTTCTG
CGATATTATGTGGATTCTGCGACACATGAAATCATACTTTCTTTCTTAGGGAAAGTACAA
ATGGAAGTGACTTGTGCTCTGCTGCAAGAAAAGTATCATGTGGAGATAGAAATAAAAGAG
CCTACAGTCATTTATATGGAAAGACCGTTAAAAAAAGCAGAGTATACCATTCACATCGAA
GTTCCACCGAATCCTTTCTGGGCTTCCATTGGTCTATCTGTAGCACCGCTTCCATTAGGG
AGCGGAGTACAGTATGAGAGCTCGGTTTCTCTTGGATACTTAAATCAATCGTTTCAAAAT
GCAGTTATGGAGGGGATACGCTATGGCTGTGAACAAGGATTGTATGGTTGGAATGTGACG
GACTGTAAAATCTGTTTTAAGTATGGCTTATACTATAGCCCTGTTAGTACCCCAGCAGAT
TTTCGGATGCTTGCTCCTATTGTATTGGAACAAGTCTTAAAAAAAGCTGGAACAGAATTG
TTAGAGCCATATCTTAGTTTTAAAATTTATGCGCCACAGGAATATCTTTCACGAGCATAC
AACGATGCTCCTAAATATTGTGCGAACATCGTAGACACTCAATTGAAAAATAATGAGGTC
ATTCTTAGTGGAGAAATCCCTGCTCGGTGTATTCAAAAATATCGTAGTGATTTAACTTTC
TTTACAAATGGACGTAGTGTTTGTTTAACAGAGTTAAAAGGGTACCATGTTACTACCGGT
GAACCTGTTTGCCAGCCCCGTCGTCCAAATAGTCGGATAGATAAAGTACGATATATGTTC
AATAAAATAACTTAG
>48255|SRR3350192|Neisseria_gonorrhoeae||Neisseria_gonorrhoeae:1-1935
ATGGAGGAAAATCACATGAAAATTATTAATATTGGAGTTTTAGCTCATGTTGATGCAGGA
AAAACTACCTTAACAGAAAGCTTATTATATAACAGTGGAGCGATTACAGAATTAGGAAGC
GTGGACAAAGGTACAACGAGGACGGATAATACGCTTTTAGAACGTCAGAGAGGAATTACA
ATTCAGACAGGAATAACCTCTTTTCAGTGGGAAAATACGAAGGTGAACATCATAGACACG
CCAGGACATATGGATTTCTTAGCAGAAGTATATCGTTCATTATCAGTTTTAGATGGGGCA
ATTCTACTGATTTCTGCAAAAGATGGCGTACAAGCACAAACTCGTATATTATTTCATGCA
CTTAGGAAAATGGGGATTCCCACAATCTTTTTTATCAATAAGATTGACCAAAATGGAATT
GATTTATCAACGGTTTATCAGGATATTAAAGAGAAACTTTCTGCCGAAATTGTAATCAAA
CAGAAGGTAGAACTGTATCCTAATATGTGTGTGACGAACTTTACCGAATCTGAACAATGG
GATATGGTAATAGAAGGAAATGATTACCTTTTGGAGAAATATACGTCTGGGAAATTATTG
GAAGCATTAGAACTCGAACAAGAGGAAAGCATAAGATTTCATAATTGTTCCCTGTTCCCT
GTTTATCACGGAAGTGCAAAAAACAATATAGGGATTGATAACCTTATAGAAGTGATTACG
AATAAATTTTATTCATCAACACATCGAGGTCAGTCTGAACTTTGCGGAAAAGTTTTCAAA
ATTGAGTATTCGGAAAAAAGACAGCGTCTTGCATATATACGTCTTTATAGTGGCGTACTG
CATTTGCGAGATCCGGTTAGAATATCGGAAAAGGAAAAAATAAAAATTACAGAAATGTAT
ACTTCAATAAATGGTGAATTATGTAAAATCGATAAGGCTTATTCCGGGGAAATTGTTATT
TTGCAGAATGAGTTTTTGAAGTTAAATAGTGTTCTTGGAGATACAAAGCTATTGCCACAG
AGAGAGAGAATTGAAAATCCCCTCCCTCTGCTGCAAACGACTGTTGAACCGAGCAAACCT
CAACAAAGGGAAATGTTACTTGATGCACTTTTAGAAATCTCCGACAGTGACCCGCTTCTG
CGATATTATGTGGATTCTGCGACACATGAAATCATACTTTCTTTCTTAGGGAAAGTACAA
ATGGAAGTGACTTGTGCTCTGCTGCAAGAAAAGTATCATGTGGAGATAGAAATAAAAGAG
CCTACAGTCATTTATATGGAAAGACCGTTAAAAAAAGCAGAGTATACCATTCACATCGAA
GTTCCACCGAATCCTTTCTGGGCTTCCATTGGTCTATCTGTAGCACCGCTTCCATTAGGG
AGCGGAGTACAGTATGAGAGCTCGGTTTCTCTTGGATACTTAAATCAATCGTTTCAAAAT
GCAGTTATGGAGGGGATACGCTATGGCTGTGAACAAGGATTGTATGGTTGGAATGTGACG
GACTGTAAAATCTGTTTTAAGTATGGCTTATACTATAGCCCTGTTAGTACCCCAGCAGAT
TTTCGGATGCTTGCTCCTATTGTATTGGAACAAGTCTTAAAAAAAGCTGGAACAGAATTG
TTAGAGCCATATCTTAGTTTTAAAATTTATGCGCCACAGGAATATCTTTCACGAGCATAC
AACGATGCTCCTAAATATTGTGCGAACATCGTAGACACTCAATTGAAAAATAATGAGGTC
ATTCTTAGTGGAGAAATCCCTGCTCGGTGTATTCAAAAATATCGTAGTGATTTAACTTTC
TTTACAAATGGACGTAGTGTTTGTTTAACAGAGTTAAAAGGGTACCATGTTACTACCGGT
GAACCTGTTTGCCAGCCCCGTCGTCCAAATAGTCGGATAGATAAAGTACGATATATGTTC
AATAAAATAACTTAG
>48268|SRR3350206|Neisseria_gonorrhoeae||Neisseria_gonorrhoeae:1-1935
ATGGAGGAAAATCACATGAAAATTATTAATATTGGAGTTTTAGCTCATGTTGATGCAGGA
AAAACTACCTTAACAGAAAGCTTATTATATAACAGTGGAGCGATTACAGAATTAGGAAGC
GTGGACAAAGGTACAACGAGGACGGATAATACGCTTTTAGAACGTCAGAGAGGAATTACA
ATTCAGACAGGAATAACCTCTTTTCAGTGGGAAAATACGAAGGTGAACATCATAGACACG
CCAGGACATATGGATTTCTTAGCAGAAGTATATCGTTCATTATCAGTTTTAGATGGGGCA
ATTCTACTGATTTCTGCAAAAGATGGCGTACAAGCACAAACTCGTATATTATTTCATGCA
CTTAGGAAAATGGGGATTCCCACAATCTTTTTTATCAATAAGATTGACCAAAATGGAATT
GATTTATCAACGGTTTATCAGGATATTAAAGAGAAACTTTCTGCCGAAATTGTAATCAAA
CAGAAGGTAGAACTGTATCCTAATATGTGTGTGACGAACTTTACCGAATCTGAACAATGG
GATATGGTAATAGAAGGAAATGATTACCTTTTGGAGAAATATACGTCTGGGAAATTATTG
GAAGCATTAGAACTCGAACAAGAGGAAAGCATAAGATTTCATAATTGTTCCCTGTTCCCT
GTTTATCACGGAAGTGCAAAAAACAATATAGGGATTGATAACCTTATAGAAGTGATTACG
AATAAATTTTATTCATCAACACATCGAGGTCAGTCTGAACTTTGCGGAAAAGTTTTCAAA
ATTGAGTATTCGGAAAAAAGACAGCGTCTTGCATATATACGTCTTTATAGTGGCGTACTG
CATTTGCGAGATCCGGTTAGAATATCGGAAAAGGAAAAAATAAAAATTACAGAAATGTAT
ACTTCAATAAATGGTGAATTATGTAAAATCGATAAGGCTTATTCCGGGGAAATTGTTATT
TTGCAGAATGAGTTTTTGAAGTTAAATAGTGTTCTTGGAGATACAAAGCTATTGCCACAG
AGAGAGAGAATTGAAAATCCCCTCCCTCTGCTGCAAACGACTGTTGAACCGAGCAAACCT
CAACAAAGGGAAATGTTACTTGATGCACTTTTAGAAATCTCCGACAGTGACCCGCTTCTG
CGATATTATGTGGATTCTGCGACACATGAAATCATACTTTCTTTCTTAGGGAAAGTACAA
ATGGAAGTGACTTGTGCTCTGCTGCAAGAAAAGTATCATGTGGAGATAGAAATAAAAGAG
CCTACAGTCATTTATATGGAAAGACCGTTAAAAAAAGCAGAGTATACCATTCACATCGAA
GTTCCACCGAATCCTTTCTGGGCTTCCATTGGTCTATCTGTAGCACCGCTTCCATTAGGG
AGCGGAGTACAGTATGAGAGCTCGGTTTCTCTTGGATACTTAAATCAATCGTTTCAAAAT
GCAGTTATGGAGGGGATACGCTATGGCTGTGAACAAGGATTGTATGGTTGGAATGTGACG
GACTGTAAAATCTGTTTTAAGTATGGCTTATACTATAGCCCTGTTAGTACCCCAGCAGAT
TTTCGGATGCTTGCTCCTATTGTATTGGAACAAGTCTTAAAAAAAGCTGGAACAGAATTG
TTAGAGCCATATCTTAGTTTTAAAATTTATGCGCCACAGGAATATCTTTCACGAGCATAC
AACGATGCTCCTAAATATTGTGCGAACATCGTAGACACTCAATTGAAAAATAATGAGGTC
ATTCTTAGTGGAGAAATCCCTGCTCGGTGTATTCAAAAATATCGTAGTGATTTAACTTTC
TTTACAAATGGACGTAGTGTTTGTTTAACAGAGTTAAAAGGGTACCATGTTACTACCGGT
GAACCTGTTTGCCAGCCCCGTCGTCCAAATAGTCGGATAGATAAAGTACGATATATGTTC
AATAAAATAACTTAG
>48274|SRR3350212|Neisseria_gonorrhoeae||Neisseria_gonorrhoeae:1-1935
ATGGAGGAAAATCACATGAAAATTATTAATATTGGAGTTTTAGCTCATGTTGATGCAGGA
AAAACTACCTTAACAGAAAGCTTATTATATAACAGTGGAGCGATTACAGAATTAGGAAGC
GTGGACAAAGGTACAACGAGGACGGATAATACGCTTTTAGAACGTCAGAGAGGAATTACA
ATTCAGACAGGAATAACCTCTTTTCAGTGGGAAAATACGAAGGTGAACATCATAGACACG
CCAGGACATATGGATTTCTTAGCAGAAGTATATCGTTCATTATCAGTTTTAGATGGGGCA
ATTCTACTGATTTCTGCAAAAGATGGCGTACAAGCACAAACTCGTATATTATTTCATGCA
CTTAGGAAAATGGGGATTCCCACAATCTTTTTTATCAATAAGATTGACCAAAATGGAATT
GATTTATCAACGGTTTATCAGGATATTAAAGAGAAACTTTCTGCCGAAATTGTAATCAAA
CAGAAGGTAGAACTGTATCCTAATATGTGTGTGACGAACTTTACCGAATCTGAACAATGG
GATATGGTAATAGAAGGAAATGATTACCTTTTGGAGAAATATACGTCTGGGAAATTATTG
GAAGCATTAGAACTCGAACAAGAGGAAAGCATAAGATTTCATAATTGTTCCCTGTTCCCT
GTTTATCACGGAAGTGCAAAAAACAATATAGGGATTGATAACCTTATAGAAGTGATTACG
AATAAATTTTATTCATCAACACATCGAGGTCAGTCTGAACTTTGCGGAAAAGTTTTCAAA
ATTGAGTATTCGGAAAAAAGACAGCGTCTTGCATATATACGTCTTTATAGTGGCGTACTG
CATTTGCGAGATCCGGTTAGAATATCGGAAAAGGAAAAAATAAAAATTACAGAAATGTAT
ACTTCAATAAATGGTGAATTATGTAAAATCGATAAGGCTTATTCCGGGGAAATTGTTATT
TTGCAGAATGAGTTTTTGAAGTTAAATAGTGTTCTTGGAGATACAAAGCTATTGCCACAG
AGAGAGAGAATTGAAAATCCCCTCCCTCTGCTGCAAACGACTGTTGAACCGAGCAAACCT
CAACAAAGGGAAATGTTACTTGATGCACTTTTAGAAATCTCCGACAGTGACCCGCTTCTG
CGATATTATGTGGATTCTGCGACACATGAAATCATACTTTCTTTCTTAGGGAAAGTACAA
ATGGAAGTGACTTGTGCTCTGCTGCAAGAAAAGTATCATGTGGAGATAGAAATAAAAGAG
CCTACAGTCATTTATATGGAAAGACCGTTAAAAAAAGCAGAGTATACCATTCACATCGAA
GTTCCACCGAATCCTTTCTGGGCTTCCATTGGTCTATCTGTAGCACCGCTTCCATTAGGG
AGCGGAGTACAGTATGAGAGCTCGGTTTCTCTTGGATACTTAAATCAATCGTTTCAAAAT
GCAGTTATGGAGGGGATACGCTATGGCTGTGAACAAGGATTGTATGGTTGGAATGTGACG
GACTGTAAAATCTGTTTTAAGTATGGCTTATACTATAGCCCTGTTAGTACCCCAGCAGAT
TTTCGGATGCTTGCTCCTATTGTATTGGAACAAGTCTTAAAAAAAGCTGGAACAGAATTG
TTAGAGCCATATCTTAGTTTTAAAATTTATGCGCCACAGGAATATCTTTCACGAGCATAC
AACGATGCTCCTAAATATTGTGCGAACATCGTAGACACTCAATTGAAAAATAATGAGGTC
ATTCTTAGTGGAGAAATCCCTGCTCGGTGTATTCAAAAATATCGTAGTGATTTAACTTTC
TTTACAAATGGACGTAGTGTTTGTTTAACAGAGTTAAAAGGGTACCATGTTACTACCGGT
GAACCTGTTTGCCAGCCCCGTCGTCCAAATAGTCGGATAGATAAAGTACGATATATGTTC
AATAAAATAACTTAG
>48286|SRR3350224|Neisseria_gonorrhoeae||Neisseria_gonorrhoeae:1-1935
ATGGAGGAAAATCACATGAAAATTATTAATATTGGAGTTTTAGCTCATGTTGATGCAGGA
AAAACTACCTTAACAGAAAGCTTATTATATAACAGTGGAGCGATTACAGAATTAGGAAGC
GTGGACAAAGGTACAACGAGGACGGATAATACGCTTTTAGAACGTCAGAGAGGAATTACA
ATTCAGACAGGAATAACCTCTTTTCAGTGGGAAAATACGAAGGTGAACATCATAGACACG
CCAGGACATATGGATTTCTTAGCAGAAGTATATCGTTCATTATCAGTTTTAGATGGGGCA
ATTCTACTGATTTCTGCAAAAGATGGCGTACAAGCACAAACTCGTATATTATTTCATGCA
CTTAGGAAAATGGGGATTCCCACAATCTTTTTTATCAATAAGATTGACCAAAATGGAATT
GATTTATCAACGGTTTATCAGGATATTAAAGAGAAACTTTCTGCCGAAATTGTAATCAAA
CAGAAGGTAGAACTGTATCCTAATATGTGTGTGACGAACTTTACCGAATCTGAACAATGG
GATATGGTAATAGAAGGAAATGATTACCTTTTGGAGAAATATACGTCTGGGAAATTATTG
GAAGCATTAGAACTCGAACAAGAGGAAAGCATAAGATTTCATAATTGTTCCCTGTTCCCT
GTTTATCACGGAAGTGCAAAAAACAATATAGGGATTGATAACCTTATAGAAGTGATTACG
AATAAATTTTATTCATCAACACATCGAGGTCAGTCTGAACTTTGCGGAAAAGTTTTCAAA
ATTGAGTATTCGGAAAAAAGACAGCGTCTTGCATATATACGTCTTTATAGTGGCGTACTG
CATTTGCGAGATCCGGTTAGAATATCGGAAAAGGAAAAAATAAAAATTACAGAAATGTAT
ACTTCAATAAATGGTGAATTATGTAAAATCGATAAGGCTTATTCCGGGGAAATTGTTATT
TTGCAGAATGAGTTTTTGAAGTTAAATAGTGTTCTTGGAGATACAAAGCTATTGCCACAG
AGAGAGAGAATTGAAAATCCCCTCCCTCTGCTGCAAACGACTGTTGAACCGAGCAAACCT
CAACAAAGGGAAATGTTACTTGATGCACTTTTAGAAATCTCCGACAGTGACCCGCTTCTG
CGATATTATGTGGATTCTGCGACACATGAAATCATACTTTCTTTCTTAGGGAAAGTACAA
ATGGAAGTGACTTGTGCTCTGCTGCAAGAAAAGTATCATGTGGAGATAGAAATAAAAGAG
CCTACAGTCATTTATATGGAAAGACCGTTAAAAAAAGCAGAGTATACCATTCACATCGAA
GTTCCACCGAATCCTTTCTGGGCTTCCATTGGTCTATCTGTAGCACCGCTTCCATTAGGG
AGCGGAGTACAGTATGAGAGCTCGGTTTCTCTTGGATACTTAAATCAATCGTTTCAAAAT
GCAGTTATGGAGGGGATACGCTATGGCTGTGAACAAGGATTGTATGGTTGGAATGTGACG
GACTGTAAAATCTGTTTTAAGTATGGCTTATACTATAGCCCTGTTAGTACCCCAGCAGAT
TTTCGGATGCTTGCTCCTATTGTATTGGAACAAGTCTTAAAAAAAGCTGGAACAGAATTG
TTAGAGCCATATCTTAGTTTTAAAATTTATGCGCCACAGGAATATCTTTCACGAGCATAC
AACGATGCTCCTAAATATTGTGCGAACATCGTAGACACTCAATTGAAAAATAATGAGGTC
ATTCTTAGTGGAGAAATCCCTGCTCGGTGTATTCAAAAATATCGTAGTGATTTAACTTTC
TTTACAAATGGACGTAGTGTTTGTTTAACAGAGTTAAAAGGGTACCATGTTACTACCGGT
GAACCTGTTTGCCAGCCCCGTCGTCCAAATAGTCGGATAGATAAAGTACGATATATGTTC
AATAAAATAACTTAG
>48307|SRR3350245|Neisseria_gonorrhoeae||Neisseria_gonorrhoeae:1-1935
ATGGAGGAAAATCACATGAAAATTATTAATATTGGAGTTTTAGCTCATGTTGATGCAGGA
AAAACTACCTTAACAGAAAGCTTATTATATAACAGTGGAGCGATTACAGAATTAGGAAGC
GTGGACAAAGGTACAACGAGGACGGATAATACGCTTTTAGAACGTCAGAGAGGAATTACA
ATTCAGACAGGAATAACCTCTTTTCAGTGGGAAAATACGAAGGTGAACATCATAGACACG
CCAGGACATATGGATTTCTTAGCAGAAGTATATCGTTCATTATCAGTTTTAGATGGGGCA
ATTCTACTGATTTCTGCAAAAGATGGCGTACAAGCACAAACTCGTATATTATTTCATGCA
CTTAGGAAAATGGGGATTCCCACAATCTTTTTTATCAATAAGATTGACCAAAATGGAATT
GATTTATCAACGGTTTATCAGGATATTAAAGAGAAACTTTCTGCCGAAATTGTAATCAAA
CAGAAGGTAGAACTGTATCCTAATATGTGTGTGACGAACTTTACCGAATCTGAACAATGG
GATATGGTAATAGAAGGAAATGATTACCTTTTGGAGAAATATACGTCTGGGAAATTATTG
GAAGCATTAGAACTCGAACAAGAGGAAAGCATAAGATTTCATAATTGTTCCCTGTTCCCT
GTTTATCACGGAAGTGCAAAAAACAATATAGGGATTGATAACCTTATAGAAGTGATTACG
AATAAATTTTATTCATCAACACATCGAGGTCAGTCTGAACTTTGCGGAAAAGTTTTCAAA
ATTGAGTATTCGGAAAAAAGACAGCGTCTTGCATATATACGTCTTTATAGTGGCGTACTG
CATTTGCGAGATCCGGTTAGAATATCGGAAAAGGAAAAAATAAAAATTACAGAAATGTAT
ACTTCAATAAATGGTGAATTATGTAAAATCGATAAGGCTTATTCCGGGGAAATTGTTATT
TTGCAGAATGAGTTTTTGAAGTTAAATAGTGTTCTTGGAGATACAAAGCTATTGCCACAG
AGAGAGAGAATTGAAAATCCCCTCCCTCTGCTGCAAACGACTGTTGAACCGAGCAAACCT
CAACAAAGGGAAATGTTACTTGATGCACTTTTAGAAATCTCCGACAGTGACCCGCTTCTG
CGATATTATGTGGATTCTGCGACACATGAAATCATACTTTCTTTCTTAGGGAAAGTACAA
ATGGAAGTGACTTGTGCTCTGCTGCAAGAAAAGTATCATGTGGAGATAGAAATAAAAGAG
CCTACAGTCATTTATATGGAAAGACCGTTAAAAAAAGCAGAGTATACCATTCACATCGAA
GTTCCACCGAATCCTTTCTGGGCTTCCATTGGTCTATCTGTAGCACCGCTTCCATTAGGG
AGCGGAGTACAGTATGAGAGCTCGGTTTCTCTTGGATACTTAAATCAATCGTTTCAAAAT
GCAGTTATGGAGGGGATACGCTATGGCTGTGAACAAGGATTGTATGGTTGGAATGTGACG
GACTGTAAAATCTGTTTTAAGTATGGCTTATACTATAGCCCTGTTAGTACCCCAGCAGAT
TTTCGGATGCTTGCTCCTATTGTATTGGAACAAGTCTTAAAAAAAGCTGGAACAGAATTG
TTAGAGCCATATCTTAGTTTTAAAATTTATGCGCCACAGGAATATCTTTCACGAGCATAC
AACGATGCTCCTAAATATTGTGCGAACATCGTAGACACTCAATTGAAAAATAATGAGGTC
ATTCTTAGTGGAGAAATCCCTGCTCGGTGTATTCAAAAATATCGTAGTGATTTAACTTTC
TTTACAAATGGACGTAGTGTTTGTTTAACAGAGTTAAAAGGGTACCATGTTACTACCGGT
GAACCTGTTTGCCAGCCCCGTCGTCCAAATAGTCGGATAGATAAAGTACGATATATGTTC
AATAAAATAACTTAG
>48310|SRR3350248|Neisseria_gonorrhoeae||Neisseria_gonorrhoeae:1-1935
ATGGAGGAAAATCACATGAAAATTATTAATATTGGAGTTTTAGCTCATGTTGATGCAGGA
AAAACTACCTTAACAGAAAGCTTATTATATAACAGTGGAGCGATTACAGAATTAGGAAGC
GTGGACAAAGGTACAACGAGGACGGATAATACGCTTTTAGAACGTCAGAGAGGAATTACA
ATTCAGACAGGAATAACCTCTTTTCAGTGGGAAAATACGAAGGTGAACATCATAGACACG
CCAGGACATATGGATTTCTTAGCAGAAGTATATCGTTCATTATCAGTTTTAGATGGGGCA
ATTCTACTGATTTCTGCAAAAGATGGCGTACAAGCACAAACTCGTATATTATTTCATGCA
CTTAGGAAAATGGGGATTCCCACAATCTTTTTTATCAATAAGATTGACCAAAATGGAATT
GATTTATCAACGGTTTATCAGGATATTAAAGAGAAACTTTCTGCCGAAATTGTAATCAAA
CAGAAGGTAGAACTGTATCCTAATATGTGTGTGACGAACTTTACCGAATCTGAACAATGG
GATATGGTAATAGAAGGAAATGATTACCTTTTGGAGAAATATACGTCTGGGAAATTATTG
GAAGCATTAGAACTCGAACAAGAGGAAAGCATAAGATTTCATAATTGTTCCCTGTTCCCT
GTTTATCACGGAAGTGCAAAAAACAATATAGGGATTGATAACCTTATAGAAGTGATTACG
AATAAATTTTATTCATCAACACATCGAGGTCAGTCTGAACTTTGCGGAAAAGTTTTCAAA
ATTGAGTATTCGGAAAAAAGACAGCGTCTTGCATATATACGTCTTTATAGTGGCGTACTG
CATTTGCGAGATCCGGTTAGAATATCGGAAAAGGAAAAAATAAAAATTACAGAAATGTAT
ACTTCAATAAATGGTGAATTATGTAAAATCGATAAGGCTTATTCCGGGGAAATTGTTATT
TTGCAGAATGAGTTTTTGAAGTTAAATAGTGTTCTTGGAGATACAAAGCTATTGCCACAG
AGAGAGAGAATTGAAAATCCCCTCCCTCTGCTGCAAACGACTGTTGAACCGAGCAAACCT
CAACAAAGGGAAATGTTACTTGATGCACTTTTAGAAATCTCCGACAGTGACCCGCTTCTG
CGATATTATGTGGATTCTGCGACACATGAAATCATACTTTCTTTCTTAGGGAAAGTACAA
ATGGAAGTGACTTGTGCTCTGCTGCAAGAAAAGTATCATGTGGAGATAGAAATAAAAGAG
CCTACAGTCATTTATATGGAAAGACCGTTAAAAAAAGCAGAGTATACCATTCACATCGAA
GTTCCACCGAATCCTTTCTGGGCTTCCATTGGTCTATCTGTAGCACCGCTTCCATTAGGG
AGCGGAGTACAGTATGAGAGCTCGGTTTCTCTTGGATACTTAAATCAATCGTTTCAAAAT
GCAGTTATGGAGGGGATACGCTATGGCTGTGAACAAGGATTGTATGGTTGGAATGTGACG
GACTGTAAAATCTGTTTTAAGTATGGCTTATACTATAGCCCTGTTAGTACCCCAGCAGAT
TTTCGGATGCTTGCTCCTATTGTATTGGAACAAGTCTTAAAAAAAGCTGGAACAGAATTG
TTAGAGCCATATCTTAGTTTTAAAATTTATGCGCCACAGGAATATCTTTCACGAGCATAC
AACGATGCTCCTAAATATTGTGCGAACATCGTAGACACTCAATTGAAAAATAATGAGGTC
ATTCTTAGTGGAGAAATCCCTGCTCGGTGTATTCAAAAATATCGTAGTGATTTAACTTTC
TTTACAAATGGACGTAGTGTTTGTTTAACAGAGTTAAAAGGGTACCATGTTACTACCGGT
GAACCTGTTTGCCAGCCCCGTCGTCCAAATAGTCGGATAGATAAAGTACGATATATGTTC
AATAAAATAACTTAG
>48314|SRR3350252|Neisseria_gonorrhoeae||Neisseria_gonorrhoeae:1-1935
ATGGAGGAAAATCACATGAAAATTATTAATATTGGAGTTTTAGCTCATGTTGATGCAGGA
AAAACTACCTTAACAGAAAGCTTATTATATAACAGTGGAGCGATTACAGAATTAGGAAGC
GTGGACAAAGGTACAACGAGGACGGATAATACGCTTTTAGAACGTCAGAGAGGAATTACA
ATTCAGACAGGAATAACCTCTTTTCAGTGGGAAAATACGAAGGTGAACATCATAGACACG
CCAGGACATATGGATTTCTTAGCAGAAGTATATCGTTCATTATCAGTTTTAGATGGGGCA
ATTCTACTGATTTCTGCAAAAGATGGCGTACAAGCACAAACTCGTATATTATTTCATGCA
CTTAGGAAAATGGGGATTCCCACAATCTTTTTTATCAATAAGATTGACCAAAATGGAATT
GATTTATCAACGGTTTATCAGGATATTAAAGAGAAACTTTCTGCCGAAATTGTAATCAAA
CAGAAGGTAGAACTGTATCCTAATATGTGTGTGACGAACTTTACCGAATCTGAACAATGG
GATATGGTAATAGAAGGAAATGATTACCTTTTGGAGAAATATACGTCTGGGAAATTATTG
GAAGCATTAGAACTCGAACAAGAGGAAAGCATAAGATTTCATAATTGTTCCCTGTTCCCT
GTTTATCACGGAAGTGCAAAAAACAATATAGGGATTGATAACCTTATAGAAGTGATTACG
AATAAATTTTATTCATCAACACATCGAGGTCAGTCTGAACTTTGCGGAAAAGTTTTCAAA
ATTGAGTATTCGGAAAAAAGACAGCGTCTTGCATATATACGTCTTTATAGTGGCGTACTG
CATTTGCGAGATCCGGTTAGAATATCGGAAAAGGAAAAAATAAAAATTACAGAAATGTAT
ACTTCAATAAATGGTGAATTATGTAAAATCGATAAGGCTTATTCCGGGGAAATTGTTATT
TTGCAGAATGAGTTTTTGAAGTTAAATAGTGTTCTTGGAGATACAAAGCTATTGCCACAG
AGAGAGAGAATTGAAAATCCCCTCCCTCTGCTGCAAACGACTGTTGAACCGAGCAAACCT
CAACAAAGGGAAATGTTACTTGATGCACTTTTAGAAATCTCCGACAGTGACCCGCTTCTG
CGATATTATGTGGATTCTGCGACACATGAAATCATACTTTCTTTCTTAGGGAAAGTACAA
ATGGAAGTGACTTGTGCTCTGCTGCAAGAAAAGTATCATGTGGAGATAGAAATAAAAGAG
CCTACAGTCATTTATATGGAAAGACCGTTAAAAAAAGCAGAGTATACCATTCACATCGAA
GTTCCACCGAATCCTTTCTGGGCTTCCATTGGTCTATCTGTAGCACCGCTTCCATTAGGG
AGCGGAGTACAGTATGAGAGCTCGGTTTCTCTTGGATACTTAAATCAATCGTTTCAAAAT
GCAGTTATGGAGGGGATACGCTATGGCTGTGAACAAGGATTGTATGGTTGGAATGTGACG
GACTGTAAAATCTGTTTTAAGTATGGCTTATACTATAGCCCTGTTAGTACCCCAGCAGAT
TTTCGGATGCTTGCTCCTATTGTATTGGAACAAGTCTTAAAAAAAGCTGGAACAGAATTG
TTAGAGCCATATCTTAGTTTTAAAATTTATGCGCCACAGGAATATCTTTCACGAGCATAC
AACGATGCTCCTAAATATTGTGCGAACATCGTAGACACTCAATTGAAAAATAATGAGGTC
ATTCTTAGTGGAGAAATCCCTGCTCGGTGTATTCAAAAATATCGTAGTGATTTAACTTTC
TTTACAAATGGACGTAGTGTTTGTTTAACAGAGTTAAAAGGGTACCATGTTACTACCGGT
GAACCTGTTTGCCAGCCCCGTCGTCCAAATAGTCGGATAGATAAAGTACGATATATGTTC
AATAAAATAACTTAG
>48322|SRR3350260|Neisseria_gonorrhoeae||Neisseria_gonorrhoeae:1-1935
ATGGAGGAAAATCACATGAAAATTATTAATATTGGAGTTTTAGCTCATGTTGATGCAGGA
AAAACTACCTTAACAGAAAGCTTATTATATAACAGTGGAGCGATTACAGAATTAGGAAGC
GTGGACAAAGGTACAACGAGGACGGATAATACGCTTTTAGAACGTCAGAGAGGAATTACA
ATTCAGACAGGAATAACCTCTTTTCAGTGGGAAAATACGAAGGTGAACATCATAGACACG
CCAGGACATATGGATTTCTTAGCAGAAGTATATCGTTCATTATCAGTTTTAGATGGGGCA
ATTCTACTGATTTCTGCAAAAGATGGCGTACAAGCACAAACTCGTATATTATTTCATGCA
CTTAGGAAAATGGGGATTCCCACAATCTTTTTTATCAATAAGATTGACCAAAATGGAATT
GATTTATCAACGGTTTATCAGGATATTAAAGAGAAACTTTCTGCCGAAATTGTAATCAAA
CAGAAGGTAGAACTGTATCCTAATATGTGTGTGACGAACTTTACCGAATCTGAACAATGG
GATATGGTAATAGAAGGAAATGATTACCTTTTGGAGAAATATACGTCTGGGAAATTATTG
GAAGCATTAGAACTCGAACAAGAGGAAAGCATAAGATTTCATAATTGTTCCCTGTTCCCT
GTTTATCACGGAAGTGCAAAAAACAATATAGGGATTGATAACCTTATAGAAGTGATTACG
AATAAATTTTATTCATCAACACATCGAGGTCAGTCTGAACTTTGCGGAAAAGTTTTCAAA
ATTGAGTATTCGGAAAAAAGACAGCGTCTTGCATATATACGTCTTTATAGTGGCGTACTG
CATTTGCGAGATCCGGTTAGAATATCGGAAAAGGAAAAAATAAAAATTACAGAAATGTAT
ACTTCAATAAATGGTGAATTATGTAAAATCGATAAGGCTTATTCCGGGGAAATTGTTATT
TTGCAGAATGAGTTTTTGAAGTTAAATAGTGTTCTTGGAGATACAAAGCTATTGCCACAG
AGAGAGAGAATTGAAAATCCCCTCCCTCTGCTGCAAACGACTGTTGAACCGAGCAAACCT
CAACAAAGGGAAATGTTACTTGATGCACTTTTAGAAATCTCCGACAGTGACCCGCTTCTG
CGATATTATGTGGATTCTGCGACACATGAAATCATACTTTCTTTCTTAGGGAAAGTACAA
ATGGAAGTGACTTGTGCTCTGCTGCAAGAAAAGTATCATGTGGAGATAGAAATAAAAGAG
CCTACAGTCATTTATATGGAAAGACCGTTAAAAAAAGCAGAGTATACCATTCACATCGAA
GTTCCACCGAATCCTTTCTGGGCTTCCATTGGTCTATCTGTAGCACCGCTTCCATTAGGG
AGCGGAGTACAGTATGAGAGCTCGGTTTCTCTTGGATACTTAAATCAATCGTTTCAAAAT
GCAGTTATGGAGGGGATACGCTATGGCTGTGAACAAGGATTGTATGGTTGGAATGTGACG
GACTGTAAAATCTGTTTTAAGTATGGCTTATACTATAGCCCTGTTAGTACCCCAGCAGAT
TTTCGGATGCTTGCTCCTATTGTATTGGAACAAGTCTTAAAAAAAGCTGGAACAGAATTG
TTAGAGCCATATCTTAGTTTTAAAATTTATGCGCCACAGGAATATCTTTCACGAGCATAC
AACGATGCTCCTAAATATTGTGCGAACATCGTAGACACTCAATTGAAAAATAATGAGGTC
ATTCTTAGTGGAGAAATCCCTGCTCGGTGTATTCAAAAATATCGTAGTGATTTAACTTTC
TTTACAAATGGACGTAGTGTTTGTTTAACAGAGTTAAAAGGGTACCATGTTACTACCGGT
GAACCTGTTTGCCAGCCCCGTCGTCCAAATAGTCGGATAGATAAAGTACGATATATGTTC
AATAAAATAACTTAG
>48333|SRR3350271|Neisseria_gonorrhoeae||Neisseria_gonorrhoeae:1-1935
ATGGAGGAAAATCACATGAAAATTATTAATATTGGAGTTTTAGCTCATGTTGATGCAGGA
AAAACTACCTTAACAGAAAGCTTATTATATAACAGTGGAGCGATTACAGAATTAGGAAGC
GTGGACAAAGGTACAACGAGGACGGATAATACGCTTTTAGAACGTCAGAGAGGAATTACA
ATTCAGACAGGAATAACCTCTTTTCAGTGGGAAAATACGAAGGTGAACATCATAGACACG
CCAGGACATATGGATTTCTTAGCAGAAGTATATCGTTCATTATCAGTTTTAGATGGGGCA
ATTCTACTGATTTCTGCAAAAGATGGCGTACAAGCACAAACTCGTATATTATTTCATGCA
CTTAGGAAAATGGGGATTCCCACAATCTTTTTTATCAATAAGATTGACCAAAATGGAATT
GATTTATCAACGGTTTATCAGGATATTAAAGAGAAACTTTCTGCCGAAATTGTAATCAAA
CAGAAGGTAGAACTGTATCCTAATATGTGTGTGACGAACTTTACCGAATCTGAACAATGG
GATATGGTAATAGAAGGAAATGATTACCTTTTGGAGAAATATACGTCTGGGAAATTATTG
GAAGCATTAGAACTCGAACAAGAGGAAAGCATAAGATTTCATAATTGTTCCCTGTTCCCT
GTTTATCACGGAAGTGCAAAAAACAATATAGGGATTGATAACCTTATAGAAGTGATTACG
AATAAATTTTATTCATCAACACATCGAGGTCAGTCTGAACTTTGCGGAAAAGTTTTCAAA
ATTGAGTATTCGGAAAAAAGACAGCGTCTTGCATATATACGTCTTTATAGTGGCGTACTG
CATTTGCGAGATCCGGTTAGAATATCGGAAAAGGAAAAAATAAAAATTACAGAAATGTAT
ACTTCAATAAATGGTGAATTATGTAAAATCGATAAGGCTTATTCCGGGGAAATTGTTATT
TTGCAGAATGAGTTTTTGAAGTTAAATAGTGTTCTTGGAGATACAAAGCTATTGCCACAG
AGAGAGAGAATTGAAAATCCCCTCCCTCTGCTGCAAACGACTGTTGAACCGAGCAAACCT
CAACAAAGGGAAATGTTACTTGATGCACTTTTAGAAATCTCCGACAGTGACCCGCTTCTG
CGATATTATGTGGATTCTGCGACACATGAAATCATACTTTCTTTCTTAGGGAAAGTACAA
ATGGAAGTGACTTGTGCTCTGCTGCAAGAAAAGTATCATGTGGAGATAGAAATAAAAGAG
CCTACAGTCATTTATATGGAAAGACCGTTAAAAAAAGCAGAGTATACCATTCACATCGAA
GTTCCACCGAATCCTTTCTGGGCTTCCATTGGTCTATCTGTAGCACCGCTTCCATTAGGG
AGCGGAGTACAGTATGAGAGCTCGGTTTCTCTTGGATACTTAAATCAATCGTTTCAAAAT
GCAGTTATGGAGGGGATACGCTATGGCTGTGAACAAGGATTGTATGGTTGGAATGTGACG
GACTGTAAAATCTGTTTTAAGTATGGCTTATACTATAGCCCTGTTAGTACCCCAGCAGAT
TTTCGGATGCTTGCTCCTATTGTATTGGAACAAGTCTTAAAAAAAGCTGGAACAGAATTG
TTAGAGCCATATCTTAGTTTTAAAATTTATGCGCCACAGGAATATCTTTCACGAGCATAC
AACGATGCTCCTAAATATTGTGCGAACATCGTAGACACTCAATTGAAAAATAATGAGGTC
ATTCTTAGTGGAGAAATCCCTGCTCGGTGTATTCAAAAATATCGTAGTGATTTAACTTTC
TTTACAAATGGACGTAGTGTTTGTTTAACAGAGTTAAAAGGGTACCATGTTACTACCGGT
GAACCTGTTTGCCAGCCCCGTCGTCCAAATAGTCGGATAGATAAAGTACGATATATGTTC
AATAAAATAACTTAG
>48334|SRR3350272|Neisseria_gonorrhoeae||Neisseria_gonorrhoeae:1-1935
ATGGAGGAAAATCACATGAAAATTATTAATATTGGAGTTTTAGCTCATGTTGATGCAGGA
AAAACTACCTTAACAGAAAGCTTATTATATAACAGTGGAGCGATTACAGAATTAGGAAGC
GTGGACAAAGGTACAACGAGGACGGATAATACGCTTTTAGAACGTCAGAGAGGAATTACA
ATTCAGACAGGAATAACCTCTTTTCAGTGGGAAAATACGAAGGTGAACATCATAGACACG
CCAGGACATATGGATTTCTTAGCAGAAGTATATCGTTCATTATCAGTTTTAGATGGGGCA
ATTCTACTGATTTCTGCAAAAGATGGCGTACAAGCACAAACTCGTATATTATTTCATGCA
CTTAGGAAAATGGGGATTCCCACAATCTTTTTTATCAATAAGATTGACCAAAATGGAATT
GATTTATCAACGGTTTATCAGGATATTAAAGAGAAACTTTCTGCCGAAATTGTAATCAAA
CAGAAGGTAGAACTGTATCCTAATATGTGTGTGACGAACTTTACCGAATCTGAACAATGG
GATATGGTAATAGAAGGAAATGATTACCTTTTGGAGAAATATACGTCTGGGAAATTATTG
GAAGCATTAGAACTCGAACAAGAGGAAAGCATAAGATTTCATAATTGTTCCCTGTTCCCT
GTTTATCACGGAAGTGCAAAAAACAATATAGGGATTGATAACCTTATAGAAGTGATTACG
AATAAATTTTATTCATCAACACATCGAGGTCAGTCTGAACTTTGCGGAAAAGTTTTCAAA
ATTGAGTATTCGGAAAAAAGACAGCGTCTTGCATATATACGTCTTTATAGTGGCGTACTG
CATTTGCGAGATCCGGTTAGAATATCGGAAAAGGAAAAAATAAAAATTACAGAAATGTAT
ACTTCAATAAATGGTGAATTATGTAAAATCGATAAGGCTTATTCCGGGGAAATTGTTATT
TTGCAGAATGAGTTTTTGAAGTTAAATAGTGTTCTTGGAGATACAAAGCTATTGCCACAG
AGAGAGAGAATTGAAAATCCCCTCCCTCTGCTGCAAACGACTGTTGAACCGAGCAAACCT
CAACAAAGGGAAATGTTACTTGATGCACTTTTAGAAATCTCCGACAGTGACCCGCTTCTG
CGATATTATGTGGATTCTGCGACACATGAAATCATACTTTCTTTCTTAGGGAAAGTACAA
ATGGAAGTGACTTGTGCTCTGCTGCAAGAAAAGTATCATGTGGAGATAGAAATAAAAGAG
CCTACAGTCATTTATATGGAAAGACCGTTAAAAAAAGCAGAGTATACCATTCACATCGAA
GTTCCACCGAATCCTTTCTGGGCTTCCATTGGTCTATCTGTAGCACCGCTTCCATTAGGG
AGCGGAGTACAGTATGAGAGCTCGGTTTCTCTTGGATACTTAAATCAATCGTTTCAAAAT
GCAGTTATGGAGGGGATACGCTATGGCTGTGAACAAGGATTGTATGGTTGGAATGTGACG
GACTGTAAAATCTGTTTTAAGTATGGCTTATACTATAGCCCTGTTAGTACCCCAGCAGAT
TTTCGGATGCTTGCTCCTATTGTATTGGAACAAGTCTTAAAAAAAGCTGGAACAGAATTG
TTAGAGCCATATCTTAGTTTTAAAATTTATGCGCCACAGGAATATCTTTCACGAGCATAC
AACGATGCTCCTAAATATTGTGCGAACATCGTAGACACTCAATTGAAAAATAATGAGGTC
ATTCTTAGTGGAGAAATCCCTGCTCGGTGTATTCAAAAATATCGTAGTGATTTAACTTTC
TTTACAAATGGACGTAGTGTTTGTTTAACAGAGTTAAAAGGGTACCATGTTACTACCGGT
GAACCTGTTTGCCAGCCCCGTCGTCCAAATAGTCGGATAGATAAAGTACGATATATGTTC
AATAAAATAACTTAG
>48349|SRR3357012|Neisseria_gonorrhoeae||Neisseria_gonorrhoeae:1-1935
ATGGAGGAAAATCACATGAAAATTATTAATATTGGAGTTTTAGCTCATGTTGATGCAGGA
AAAACTACCTTAACAGAAAGCTTATTATATAACAGTGGAGCGATTACAGAATTAGGAAGC
GTGGACAAAGGTACAACGAGGACGGATAATACGCTTTTAGAACGTCAGAGAGGAATTACA
ATTCAGACAGGAATAACCTCTTTTCAGTGGGAAAATACGAAGGTGAACATCATAGACACG
CCAGGACATATGGATTTCTTAGCAGAAGTATATCGTTCATTATCAGTTTTAGATGGGGCA
ATTCTACTGATTTCTGCAAAAGATGGCGTACAAGCACAAACTCGTATATTATTTCATGCA
CTTAGGAAAATGGGGATTCCCACAATCTTTTTTATCAATAAGATTGACCAAAATGGAATT
GATTTATCAACGGTTTATCAGGATATTAAAGAGAAACTTTCTGCCGAAATTGTAATCAAA
CAGAAGGTAGAACTGTATCCTAATATGTGTGTGACGAACTTTACCGAATCTGAACAATGG
GATATGGTAATAGAAGGAAATGATTACCTTTTGGAGAAATATACGTCTGGGAAATTATTG
GAAGCATTAGAACTCGAACAAGAGGAAAGCATAAGATTTCATAATTGTTCCCTGTTCCCT
GTTTATCACGGAAGTGCAAAAAACAATATAGGGATTGATAACCTTATAGAAGTGATTACG
AATAAATTTTATTCATCAACACATCGAGGTCAGTCTGAACTTTGCGGAAAAGTTTTCAAA
ATTGAGTATTCGGAAAAAAGACAGCGTCTTGCATATATACGTCTTTATAGTGGCGTACTG
CATTTGCGAGATCCGGTTAGAATATCGGAAAAGGAAAAAATAAAAATTACAGAAATGTAT
ACTTCAATAAATGGTGAATTATGTAAAATCGATAAGGCTTATTCCGGGGAAATTGTTATT
TTGCAGAATGAGTTTTTGAAGTTAAATAGTGTTCTTGGAGATACAAAGCTATTGCCACAG
AGAGAGAGAATTGAAAATCCCCTCCCTCTGCTGCAAACGACTGTTGAACCGAGCAAACCT
CAACAAAGGGAAATGTTACTTGATGCACTTTTAGAAATCTCCGACAGTGACCCGCTTCTG
CGATATTATGTGGATTCTGCGACACATGAAATCATACTTTCTTTCTTAGGGAAAGTACAA
ATGGAAGTGACTTGTGCTCTGCTGCAAGAAAAGTATCATGTGGAGATAGAAATAAAAGAG
CCTACAGTCATTTATATGGAAAGACCGTTAAAAAAAGCAGAGTATACCATTCACATCGAA
GTTCCACCGAATCCTTTCTGGGCTTCCATTGGTCTATCTGTAGCACCGCTTCCATTAGGG
AGCGGAGTACAGTATGAGAGCTCGGTTTCTCTTGGATACTTAAATCAATCGTTTCAAAAT
GCAGTTATGGAGGGGATACGCTATGGCTGTGAACAAGGATTGTATGGTTGGAATGTGACG
GACTGTAAAATCTGTTTTAAGTATGGCTTATACTATAGCCCTGTTAGTACCCCAGCAGAT
TTTCGGATGCTTGCTCCTATTGTATTGGAACAAGTCTTAAAAAAAGCTGGAACAGAATTG
TTAGAGCCATATCTTAGTTTTAAAATTTATGCGCCACAGGAATATCTTTCACGAGCATAC
AACGATGCTCCTAAATATTGTGCGAACATCGTAGACACTCAATTGAAAAATAATGAGGTC
ATTCTTAGTGGAGAAATCCCTGCTCGGTGTATTCAAAAATATCGTAGTGATTTAACTTTC
TTTACAAATGGACGTAGTGTTTGTTTAACAGAGTTAAAAGGGTACCATGTTACTACCGGT
GAACCTGTTTGCCAGCCCCGTCGTCCAAATAGTCGGATAGATAAAGTACGATATATGTTC
AATAAAATAACTTAG
>48350|SRR3357013|Neisseria_gonorrhoeae||:1-1935
ATGGAGGAAAATCACATGAAAATTATTAATATTGGAGTTTTAGCTCATGTTGATGCAGGA
AAAACTACCTTAACAGAAAGCTTATTATATAACAGTGGAGCGATTACAGAATTAGGAAGC
GTGGACAAAGGTACAACGAGGACGGATAATACGCTTTTAGAACGTCAGAGAGGAATTACA
ATTCAGACAGGAATAACCTCTTTTCAGTGGGAAAATACGAAGGTGAACATCATAGACACG
CCAGGACATATGGATTTCTTAGCAGAAGTATATCGTTCATTATCAGTTTTAGATGGGGCA
ATTCTACTGATTTCTGCAAAAGATGGCGTACAAGCACAAACTCGTATATTATTTCATGCA
CTTAGGAAAATGGGGATTCCCACAATCTTTTTTATCAATAAGATTGACCAAAATGGAATT
GATTTATCAACGGTTTATCAGGATATTAAAGAGAAACTTTCTGCCGAAATTGTAATCAAA
CAGAAGGTAGAACTGTATCCTAATATGTGTGTGACGAACTTTACCGAATCTGAACAATGG
GATATGGTAATAGAAGGAAATGATTACCTTTTGGAGAAATATACGTCTGGGAAATTATTG
GAAGCATTAGAACTCGAACAAGAGGAAAGCATAAGATTTCATAATTGTTCCCTGTTCCCT
GTTTATCACGGAAGTGCAAAAAACAATATAGGGATTGATAACCTTATAGAAGTGATTACG
AATAAATTTTATTCATCAACACATCGAGGTCAGTCTGAACTTTGCGGAAAAGTTTTCAAA
ATTGAGTATTCGGAAAAAAGACAGCGTCTTGCATATATACGTCTTTATAGTGGCGTACTG
CATTTGCGAGATCCGGTTAGAATATCGGAAAAGGAAAAAATAAAAATTACAGAAATGTAT
ACTTCAATAAATGGTGAATTATGTAAAATCGATAAGGCTTATTCCGGGGAAATTGTTATT
TTGCAGAATGAGTTTTTGAAGTTAAATAGTGTTCTTGGAGATACAAAGCTATTGCCACAG
AGAGAGAGAATTGAAAATCCCCTCCCTCTGCTGCAAACGACTGTTGAACCGAGCAAACCT
CAACAAAGGGAAATGTTACTTGATGCACTTTTAGAAATCTCCGACAGTGACCCGCTTCTG
CGATATTATGTGGATTCTGCGACACATGAAATCATACTTTCTTTCTTAGGGAAAGTACAA
ATGGAAGTGACTTGTGCTCTGCTGCAAGAAAAGTATCATGTGGAGATAGAAATAAAAGAG
CCTACAGTCATTTATATGGAAAGACCGTTAAAAAAAGCAGAGTATACCATTCACATCGAA
GTTCCACCGAATCCTTTCTGGGCTTCCATTGGTCTATCTGTAGCACCGCTTCCATTAGGG
AGCGGAGTACAGTATGAGAGCTCGGTTTCTCTTGGATACTTAAATCAATCGTTTCAAAAT
GCAGTTATGGAGGGGATACGCTATGGCTGTGAACAAGGATTGTATGGTTGGAATGTGACG
GACTGTAAAATCTGTTTTAAGTATGGCTTATACTATAGCCCTGTTAGTACCCCAGCAGAT
TTTCGGATGCTTGCTCCTATTGTATTGGAACAAGTCTTAAAAAAAGCTGGAACAGAATTG
TTAGAGCCATATCTTAGTTTTAAAATTTATGCGCCACAGGAATATCTTTCACGAGCATAC
AACGATGCTCCTAAATATTGTGCGAACATCGTAGACACTCAATTGAAAAATAATGAGGTC
ATTCTTAGTGGAGAAATCCCTGCTCGGTGTATTCAAAAATATCGTAGTGATTTAACTTTC
TTTACAAATGGACGTAGTGTTTGTTTAACAGAGTTAAAAGGGTACCATGTTACTACCGGT
GAACCTGTTTGCCAGCCCCGTCGTCCAAATAGTCGGATAGATAAAGTACGATATATGTTC
AATAAAATAACTTAG
>48351|SRR3357014|Neisseria_gonorrhoeae||Neisseria_gonorrhoeae:1-1935
ATGGAGGAAAATCACATGAAAATTATTAATATTGGAGTTTTAGCTCATGTTGATGCAGGA
AAAACTACCTTAACAGAAAGCTTATTATATAACAGTGGAGCGATTACAGAATTAGGAAGC
GTGGACAAAGGTACAACGAGGACGGATAATACGCTTTTAGAACGTCAGAGAGGAATTACA
ATTCAGACAGGAATAACCTCTTTTCAGTGGGAAAATACGAAGGTGAACATCATAGACACG
CCAGGACATATGGATTTCTTAGCAGAAGTATATCGTTCATTATCAGTTTTAGATGGGGCA
ATTCTACTGATTTCTGCAAAAGATGGCGTACAAGCACAAACTCGTATATTATTTCATGCA
CTTAGGAAAATGGGGATTCCCACAATCTTTTTTATCAATAAGATTGACCAAAATGGAATT
GATTTATCAACGGTTTATCAGGATATTAAAGAGAAACTTTCTGCCGAAATTGTAATCAAA
CAGAAGGTAGAACTGTATCCTAATATGTGTGTGACGAACTTTACCGAATCTGAACAATGG
GATATGGTAATAGAAGGAAATGATTACCTTTTGGAGAAATATACGTCTGGGAAATTATTG
GAAGCATTAGAACTCGAACAAGAGGAAAGCATAAGATTTCATAATTGTTCCCTGTTCCCT
GTTTATCACGGAAGTGCAAAAAACAATATAGGGATTGATAACCTTATAGAAGTGATTACG
AATAAATTTTATTCATCAACACATCGAGGTCAGTCTGAACTTTGCGGAAAAGTTTTCAAA
ATTGAGTATTCGGAAAAAAGACAGCGTCTTGCATATATACGTCTTTATAGTGGCGTACTG
CATTTGCGAGATCCGGTTAGAATATCGGAAAAGGAAAAAATAAAAATTACAGAAATGTAT
ACTTCAATAAATGGTGAATTATGTAAAATCGATAAGGCTTATTCCGGGGAAATTGTTATT
TTGCAGAATGAGTTTTTGAAGTTAAATAGTGTTCTTGGAGATACAAAGCTATTGCCACAG
AGAGAGAGAATTGAAAATCCCCTCCCTCTGCTGCAAACGACTGTTGAACCGAGCAAACCT
CAACAAAGGGAAATGTTACTTGATGCACTTTTAGAAATCTCCGACAGTGACCCGCTTCTG
CGATATTATGTGGATTCTGCGACACATGAAATCATACTTTCTTTCTTAGGGAAAGTACAA
ATGGAAGTGACTTGTGCTCTGCTGCAAGAAAAGTATCATGTGGAGATAGAAATAAAAGAG
CCTACAGTCATTTATATGGAAAGACCGTTAAAAAAAGCAGAGTATACCATTCACATCGAA
GTTCCACCGAATCCTTTCTGGGCTTCCATTGGTCTATCTGTAGCACCGCTTCCATTAGGG
AGCGGAGTACAGTATGAGAGCTCGGTTTCTCTTGGATACTTAAATCAATCGTTTCAAAAT
GCAGTTATGGAGGGGATACGCTATGGCTGTGAACAAGGATTGTATGGTTGGAATGTGACG
GACTGTAAAATCTGTTTTAAGTATGGCTTATACTATAGCCCTGTTAGTACCCCAGCAGAT
TTTCGGATGCTTGCTCCTATTGTATTGGAACAAGTCTTAAAAAAAGCTGGAACAGAATTG
TTAGAGCCATATCTTAGTTTTAAAATTTATGCGCCACAGGAATATCTTTCACGAGCATAC
AACGATGCTCCTAAATATTGTGCGAACATCGTAGACACTCAATTGAAAAATAATGAGGTC
ATTCTTAGTGGAGAAATCCCTGCTCGGTGTATTCAAAAATATCGTAGTGATTTAACTTTC
TTTACAAATGGACGTAGTGTTTGTTTAACAGAGTTAAAAGGGTACCATGTTACTACCGGT
GAACCTGTTTGCCAGCCCCGTCGTCCAAATAGTCGGATAGATAAAGTACGATATATGTTC
AATAAAATAACTTAG
>48377|SRR3357062|Neisseria_gonorrhoeae||Neisseria_gonorrhoeae:1-1935
ATGGAGGAAAATCACATGAAAATTATTAATATTGGAGTTTTAGCTCATGTTGATGCAGGA
AAAACTACCTTAACAGAAAGCTTATTATATAACAGTGGAGCGATTACAGAATTAGGAAGC
GTGGACAAAGGTACAACGAGGACGGATAATACGCTTTTAGAACGTCAGAGAGGAATTACA
ATTCAGACAGGAATAACCTCTTTTCAGTGGGAAAATACGAAGGTGAACATCATAGACACG
CCAGGACATATGGATTTCTTAGCAGAAGTATATCGTTCATTATCAGTTTTAGATGGGGCA
ATTCTACTGATTTCTGCAAAAGATGGCGTACAAGCACAAACTCGTATATTATTTCATGCA
CTTAGGAAAATGGGGATTCCCACAATCTTTTTTATCAATAAGATTGACCAAAATGGAATT
GATTTATCAACGGTTTATCAGGATATTAAAGAGAAACTTTCTGCCGAAATTGTAATCAAA
CAGAAGGTAGAACTGTATCCTAATATGTGTGTGACGAACTTTACCGAATCTGAACAATGG
GATATGGTAATAGAAGGAAATGATTACCTTTTGGAGAAATATACGTCTGGGAAATTATTG
GAAGCATTAGAACTCGAACAAGAGGAAAGCATAAGATTTCATAATTGTTCCCTGTTCCCT
GTTTATCACGGAAGTGCAAAAAACAATATAGGGATTGATAACCTTATAGAAGTGATTACG
AATAAATTTTATTCATCAACACATCGAGGTCAGTCTGAACTTTGCGGAAAAGTTTTCAAA
ATTGAGTATTCGGAAAAAAGACAGCGTCTTGCATATATACGTCTTTATAGTGGCGTACTG
CATTTGCGAGATCCGGTTAGAATATCGGAAAAGGAAAAAATAAAAATTACAGAAATGTAT
ACTTCAATAAATGGTGAATTATGTAAAATCGATAAGGCTTATTCCGGGGAAATTGTTATT
TTGCAGAATGAGTTTTTGAAGTTAAATAGTGTTCTTGGAGATACAAAGCTATTGCCACAG
AGAGAGAGAATTGAAAATCCCCTCCCTCTGCTGCAAACGACTGTTGAACCGAGCAAACCT
CAACAAAGGGAAATGTTACTTGATGCACTTTTAGAAATCTCCGACAGTGACCCGCTTCTG
CGATATTATGTGGATTCTGCGACACATGAAATCATACTTTCTTTCTTAGGGAAAGTACAA
ATGGAAGTGACTTGTGCTCTGCTGCAAGAAAAGTATCATGTGGAGATAGAAATAAAAGAG
CCTACAGTCATTTATATGGAAAGACCGTTAAAAAAAGCAGAGTATACCATTCACATCGAA
GTTCCACCGAATCCTTTCTGGGCTTCCATTGGTCTATCTGTAGCACCGCTTCCATTAGGG
AGCGGAGTACAGTATGAGAGCTCGGTTTCTCTTGGATACTTAAATCAATCGTTTCAAAAT
GCAGTTATGGAGGGGATACGCTATGGCTGTGAACAAGGATTGTATGGTTGGAATGTGACG
GACTGTAAAATCTGTTTTAAGTATGGCTTATACTATAGCCCTGTTAGTACCCCAGCAGAT
TTTCGGATGCTTGCTCCTATTGTATTGGAACAAGTCTTAAAAAAAGCTGGAACAGAATTG
TTAGAGCCATATCTTAGTTTTAAAATTTATGCGCCACAGGAATATCTTTCACGAGCATAC
AACGATGCTCCTAAATATTGTGCGAACATCGTAGACACTCAATTGAAAAATAATGAGGTC
ATTCTTAGTGGAGAAATCCCTGCTCGGTGTATTCAAAAATATCGTAGTGATTTAACTTTC
TTTACAAATGGACGTAGTGTTTGTTTAACAGAGTTAAAAGGGTACCATGTTACTACCGGT
GAACCTGTTTGCCAGCCCCGTCGTCCAAATAGTCGGATAGATAAAGTACGATATATGTTC
AATAAAATAACTTAG
>48387|SRR3357111|Neisseria_gonorrhoeae||Neisseria_gonorrhoeae:1-1935
ATGGAGGAAAATCACATGAAAATTATTAATATTGGAGTTTTAGCTCATGTTGATGCAGGA
AAAACTACCTTAACAGAAAGCTTATTATATAACAGTGGAGCGATTACAGAATTAGGAAGC
GTGGACAAAGGTACAACGAGGACGGATAATACGCTTTTAGAACGTCAGAGAGGAATTACA
ATTCAGACAGGAATAACCTCTTTTCAGTGGGAAAATACGAAGGTGAACATCATAGACACG
CCAGGACATATGGATTTCTTAGCAGAAGTATATCGTTCATTATCAGTTTTAGATGGGGCA
ATTCTACTGATTTCTGCAAAAGATGGCGTACAAGCACAAACTCGTATATTATTTCATGCA
CTTAGGAAAATGGGGATTCCCACAATCTTTTTTATCAATAAGATTGACCAAAATGGAATT
GATTTATCAACGGTTTATCAGGATATTAAAGAGAAACTTTCTGCCGAAATTGTAATCAAA
CAGAAGGTAGAACTGTATCCTAATATGTGTGTGACGAACTTTACCGAATCTGAACAATGG
GATATGGTAATAGAAGGAAATGATTACCTTTTGGAGAAATATACGTCTGGGAAATTATTG
GAAGCATTAGAACTCGAACAAGAGGAAAGCATAAGATTTCATAATTGTTCCCTGTTCCCT
GTTTATCACGGAAGTGCAAAAAACAATATAGGGATTGATAACCTTATAGAAGTGATTACG
AATAAATTTTATTCATCAACACATCGAGGTCAGTCTGAACTTTGCGGAAAAGTTTTCAAA
ATTGAGTATTCGGAAAAAAGACAGCGTCTTGCATATATACGTCTTTATAGTGGCGTACTG
CATTTGCGAGATCCGGTTAGAATATCGGAAAAGGAAAAAATAAAAATTACAGAAATGTAT
ACTTCAATAAATGGTGAATTATGTAAAATCGATAAGGCTTATTCCGGGGAAATTGTTATT
TTGCAGAATGAGTTTTTGAAGTTAAATAGTGTTCTTGGAGATACAAAGCTATTGCCACAG
AGAGAGAGAATTGAAAATCCCCTCCCTCTGCTGCAAACGACTGTTGAACCGAGCAAACCT
CAACAAAGGGAAATGTTACTTGATGCACTTTTAGAAATCTCCGACAGTGACCCGCTTCTG
CGATATTATGTGGATTCTGCGACACATGAAATCATACTTTCTTTCTTAGGGAAAGTACAA
ATGGAAGTGACTTGTGCTCTGCTGCAAGAAAAGTATCATGTGGAGATAGAAATAAAAGAG
CCTACAGTCATTTATATGGAAAGACCGTTAAAAAAAGCAGAGTATACCATTCACATCGAA
GTTCCACCGAATCCTTTCTGGGCTTCCATTGGTCTATCTGTAGCACCGCTTCCATTAGGG
AGCGGAGTACAGTATGAGAGCTCGGTTTCTCTTGGATACTTAAATCAATCGTTTCAAAAT
GCAGTTATGGAGGGGATACGCTATGGCTGTGAACAAGGATTGTATGGTTGGAATGTGACG
GACTGTAAAATCTGTTTTAAGTATGGCTTATACTATAGCCCTGTTAGTACCCCAGCAGAT
TTTCGGATGCTTGCTCCTATTGTATTGGAACAAGTCTTAAAAAAAGCTGGAACAGAATTG
TTAGAGCCATATCTTAGTTTTAAAATTTATGCGCCACAGGAATATCTTTCACGAGCATAC
AACGATGCTCCTAAATATTGTGCGAACATCGTAGACACTCAATTGAAAAATAATGAGGTC
ATTCTTAGTGGAGAAATCCCTGCTCGGTGTATTCAAAAATATCGTAGTGATTTAACTTTC
TTTACAAATGGACGTAGTGTTTGTTTAACAGAGTTAAAAGGGTACCATGTTACTACCGGT
GAACCTGTTTGCCAGCCCCGTCGTCCAAATAGTCGGATAGATAAAGTACGATATATGTTC
AATAAAATAACTTAG
>48394|SRR3357131|Neisseria_gonorrhoeae||Neisseria_gonorrhoeae:1-1935
ATGGAGGAAAATCACATGAAAATTATTAATATTGGAGTTTTAGCTCATGTTGATGCAGGA
AAAACTACCTTAACAGAAAGCTTATTATATAACAGTGGAGCGATTACAGAATTAGGAAGC
GTGGACAAAGGTACAACGAGGACGGATAATACGCTTTTAGAACGTCAGAGAGGAATTACA
ATTCAGACAGGAATAACCTCTTTTCAGTGGGAAAATACGAAGGTGAACATCATAGACACG
CCAGGACATATGGATTTCTTAGCAGAAGTATATCGTTCATTATCAGTTTTAGATGGGGCA
ATTCTACTGATTTCTGCAAAAGATGGCGTACAAGCACAAACTCGTATATTATTTCATGCA
CTTAGGAAAATGGGGATTCCCACAATCTTTTTTATCAATAAGATTGACCAAAATGGAATT
GATTTATCAACGGTTTATCAGGATATTAAAGAGAAACTTTCTGCCGAAATTGTAATCAAA
CAGAAGGTAGAACTGTATCCTAATATGTGTGTGACGAACTTTACCGAATCTGAACAATGG
GATATGGTAATAGAAGGAAATGATTACCTTTTGGAGAAATATACGTCTGGGAAATTATTG
GAAGCATTAGAACTCGAACAAGAGGAAAGCATAAGATTTCATAATTGTTCCCTGTTCCCT
GTTTATCACGGAAGTGCAAAAAACAATATAGGGATTGATAACCTTATAGAAGTGATTACG
AATAAATTTTATTCATCAACACATCGAGGTCAGTCTGAACTTTGCGGAAAAGTTTTCAAA
ATTGAGTATTCGGAAAAAAGACAGCGTCTTGCATATATACGTCTTTATAGTGGCGTACTG
CATTTGCGAGATCCGGTTAGAATATCGGAAAAGGAAAAAATAAAAATTACAGAAATGTAT
ACTTCAATAAATGGTGAATTATGTAAAATCGATAAGGCTTATTCCGGGGAAATTGTTATT
TTGCAGAATGAGTTTTTGAAGTTAAATAGTGTTCTTGGAGATACAAAGCTATTGCCACAG
AGAGAGAGAATTGAAAATCCCCTCCCTCTGCTGCAAACGACTGTTGAACCGAGCAAACCT
CAACAAAGGGAAATGTTACTTGATGCACTTTTAGAAATCTCCGACAGTGACCCGCTTCTG
CGATATTATGTGGATTCTGCGACACATGAAATCATACTTTCTTTCTTAGGGAAAGTACAA
ATGGAAGTGACTTGTGCTCTGCTGCAAGAAAAGTATCATGTGGAGATAGAAATAAAAGAG
CCTACAGTCATTTATATGGAAAGACCGTTAAAAAAAGCAGAGTATACCATTCACATCGAA
GTTCCACCGAATCCTTTCTGGGCTTCCATTGGTCTATCTGTAGCACCGCTTCCATTAGGG
AGCGGAGTACAGTATGAGAGCTCGGTTTCTCTTGGATACTTAAATCAATCGTTTCAAAAT
GCAGTTATGGAGGGGATACGCTATGGCTGTGAACAAGGATTGTATGGTTGGAATGTGACG
GACTGTAAAATCTGTTTTAAGTATGGCTTATACTATAGCCCTGTTAGTACCCCAGCAGAT
TTTCGGATGCTTGCTCCTATTGTATTGGAACAAGTCTTAAAAAAAGCTGGAACAGAATTG
TTAGAGCCATATCTTAGTTTTAAAATTTATGCGCCACAGGAATATCTTTCACGAGCATAC
AACGATGCTCCTAAATATTGTGCGAACATCGTAGACACTCAATTGAAAAATAATGAGGTC
ATTCTTAGTGGAGAAATCCCTGCTCGGTGTATTCAAAAATATCGTAGTGATTTAACTTTC
TTTACAAATGGACGTAGTGTTTGTTTAACAGAGTTAAAAGGGTACCATGTTACTACCGGT
GAACCTGTTTGCCAGCCCCGTCGTCCAAATAGTCGGATAGATAAAGTACGATATATGTTC
AATAAAATAACTTAG
>48395|SRR3357132|Neisseria_gonorrhoeae||Neisseria_gonorrhoeae:1-1935
ATGGAGGAAAATCACATGAAAATTATTAATATTGGAGTTTTAGCTCATGTTGATGCAGGA
AAAACTACCTTAACAGAAAGCTTATTATATAACAGTGGAGCGATTACAGAATTAGGAAGC
GTGGACAAAGGTACAACGAGGACGGATAATACGCTTTTAGAACGTCAGAGAGGAATTACA
ATTCAGACAGGAATAACCTCTTTTCAGTGGGAAAATACGAAGGTGAACATCATAGACACG
CCAGGACATATGGATTTCTTAGCAGAAGTATATCGTTCATTATCAGTTTTAGATGGGGCA
ATTCTACTGATTTCTGCAAAAGATGGCGTACAAGCACAAACTCGTATATTATTTCATGCA
CTTAGGAAAATGGGGATTCCCACAATCTTTTTTATCAATAAGATTGACCAAAATGGAATT
GATTTATCAACGGTTTATCAGGATATTAAAGAGAAACTTTCTGCCGAAATTGTAATCAAA
CAGAAGGTAGAACTGTATCCTAATATGTGTGTGACGAACTTTACCGAATCTGAACAATGG
GATATGGTAATAGAAGGAAATGATTACCTTTTGGAGAAATATACGTCTGGGAAATTATTG
GAAGCATTAGAACTCGAACAAGAGGAAAGCATAAGATTTCATAATTGTTCCCTGTTCCCT
GTTTATCACGGAAGTGCAAAAAACAATATAGGGATTGATAACCTTATAGAAGTGATTACG
AATAAATTTTATTCATCAACACATCGAGGTCAGTCTGAACTTTGCGGAAAAGTTTTCAAA
ATTGAGTATTCGGAAAAAAGACAGCGTCTTGCATATATACGTCTTTATAGTGGCGTACTG
CATTTGCGAGATCCGGTTAGAATATCGGAAAAGGAAAAAATAAAAATTACAGAAATGTAT
ACTTCAATAAATGGTGAATTATGTAAAATCGATAAGGCTTATTCCGGGGAAATTGTTATT
TTGCAGAATGAGTTTTTGAAGTTAAATAGTGTTCTTGGAGATACAAAGCTATTGCCACAG
AGAGAGAGAATTGAAAATCCCCTCCCTCTGCTGCAAACGACTGTTGAACCGAGCAAACCT
CAACAAAGGGAAATGTTACTTGATGCACTTTTAGAAATCTCCGACAGTGACCCGCTTCTG
CGATATTATGTGGATTCTGCGACACATGAAATCATACTTTCTTTCTTAGGGAAAGTACAA
ATGGAAGTGACTTGTGCTCTGCTGCAAGAAAAGTATCATGTGGAGATAGAAATAAAAGAG
CCTACAGTCATTTATATGGAAAGACCGTTAAAAAAAGCAGAGTATACCATTCACATCGAA
GTTCCACCGAATCCTTTCTGGGCTTCCATTGGTCTATCTGTAGCACCGCTTCCATTAGGG
AGCGGAGTACAGTATGAGAGCTCGGTTTCTCTTGGATACTTAAATCAATCGTTTCAAAAT
GCAGTTATGGAGGGGATACGCTATGGCTGTGAACAAGGATTGTATGGTTGGAATGTGACG
GACTGTAAAATCTGTTTTAAGTATGGCTTATACTATAGCCCTGTTAGTACCCCAGCAGAT
TTTCGGATGCTTGCTCCTATTGTATTGGAACAAGTCTTAAAAAAAGCTGGAACAGAATTG
TTAGAGCCATATCTTAGTTTTAAAATTTATGCGCCACAGGAATATCTTTCACGAGCATAC
AACGATGCTCCTAAATATTGTGCGAACATCGTAGACACTCAATTGAAAAATAATGAGGTC
ATTCTTAGTGGAGAAATCCCTGCTCGGTGTATTCAAAAATATCGTAGTGATTTAACTTTC
TTTACAAATGGACGTAGTGTTTGTTTAACAGAGTTAAAAGGGTACCATGTTACTACCGGT
GAACCTGTTTGCCAGCCCCGTCGTCCAAATAGTCGGATAGATAAAGTACGATATATGTTC
AATAAAATAACTTAG
>48402|SRR3357139|Neisseria_gonorrhoeae||Neisseria_gonorrhoeae:1-1935
ATGGAGGAAAATCACATGAAAATTATTAATATTGGAGTTTTAGCTCATGTTGATGCAGGA
AAAACTACCTTAACAGAAAGCTTATTATATAACAGTGGAGCGATTACAGAATTAGGAAGC
GTGGACAAAGGTACAACGAGGACGGATAATACGCTTTTAGAACGTCAGAGAGGAATTACA
ATTCAGACAGGAATAACCTCTTTTCAGTGGGAAAATACGAAGGTGAACATCATAGACACG
CCAGGACATATGGATTTCTTAGCAGAAGTATATCGTTCATTATCAGTTTTAGATGGGGCA
ATTCTACTGATTTCTGCAAAAGATGGCGTACAAGCACAAACTCGTATATTATTTCATGCA
CTTAGGAAAATGGGGATTCCCACAATCTTTTTTATCAATAAGATTGACCAAAATGGAATT
GATTTATCAACGGTTTATCAGGATATTAAAGAGAAACTTTCTGCCGAAATTGTAATCAAA
CAGAAGGTAGAACTGTATCCTAATATGTGTGTGACGAACTTTACCGAATCTGAACAATGG
GATATGGTAATAGAAGGAAATGATTACCTTTTGGAGAAATATACGTCTGGGAAATTATTG
GAAGCATTAGAACTCGAACAAGAGGAAAGCATAAGATTTCATAATTGTTCCCTGTTCCCT
GTTTATCACGGAAGTGCAAAAAACAATATAGGGATTGATAACCTTATAGAAGTGATTACG
AATAAATTTTATTCATCAACACATCGAGGTCAGTCTGAACTTTGCGGAAAAGTTTTCAAA
ATTGAGTATTCGGAAAAAAGACAGCGTCTTGCATATATACGTCTTTATAGTGGCGTACTG
CATTTGCGAGATCCGGTTAGAATATCGGAAAAGGAAAAAATAAAAATTACAGAAATGTAT
ACTTCAATAAATGGTGAATTATGTAAAATCGATAAGGCTTATTCCGGGGAAATTGTTATT
TTGCAGAATGAGTTTTTGAAGTTAAATAGTGTTCTTGGAGATACAAAGCTATTGCCACAG
AGAGAGAGAATTGAAAATCCCCTCCCTCTGCTGCAAACGACTGTTGAACCGAGCAAACCT
CAACAAAGGGAAATGTTACTTGATGCACTTTTAGAAATCTCCGACAGTGACCCGCTTCTG
CGATATTATGTGGATTCTGCGACACATGAAATCATACTTTCTTTCTTAGGGAAAGTACAA
ATGGAAGTGACTTGTGCTCTGCTGCAAGAAAAGTATCATGTGGAGATAGAAATAAAAGAG
CCTACAGTCATTTATATGGAAAGACCGTTAAAAAAAGCAGAGTATACCATTCACATCGAA
GTTCCACCGAATCCTTTCTGGGCTTCCATTGGTCTATCTGTAGCACCGCTTCCATTAGGG
AGCGGAGTACAGTATGAGAGCTCGGTTTCTCTTGGATACTTAAATCAATCGTTTCAAAAT
GCAGTTATGGAGGGGATACGCTATGGCTGTGAACAAGGATTGTATGGTTGGAATGTGACG
GACTGTAAAATCTGTTTTAAGTATGGCTTATACTATAGCCCTGTTAGTACCCCAGCAGAT
TTTCGGATGCTTGCTCCTATTGTATTGGAACAAGTCTTAAAAAAAGCTGGAACAGAATTG
TTAGAGCCATATCTTAGTTTTAAAATTTATGCGCCACAGGAATATCTTTCACGAGCATAC
AACGATGCTCCTAAATATTGTGCGAACATCGTAGACACTCAATTGAAAAATAATGAGGTC
ATTCTTAGTGGAGAAATCCCTGCTCGGTGTATTCAAAAATATCGTAGTGATTTAACTTTC
TTTACAAATGGACGTAGTGTTTGTTTAACAGAGTTAAAAGGGTACCATGTTACTACCGGT
GAACCTGTTTGCCAGCCCCGTCGTCCAAATAGTCGGATAGATAAAGTACGATATATGTTC
AATAAAATAACTTAG
>48412|SRR3357149|Neisseria_gonorrhoeae||Neisseria_gonorrhoeae:1-1935
ATGGAGGAAAATCACATGAAAATTATTAATATTGGAGTTTTAGCTCATGTTGATGCAGGA
AAAACTACCTTAACAGAAAGCTTATTATATAACAGTGGAGCGATTACAGAATTAGGAAGC
GTGGACAAAGGTACAACGAGGACGGATAATACGCTTTTAGAACGTCAGAGAGGAATTACA
ATTCAGACAGGAATAACCTCTTTTCAGTGGGAAAATACGAAGGTGAACATCATAGACACG
CCAGGACATATGGATTTCTTAGCAGAAGTATATCGTTCATTATCAGTTTTAGATGGGGCA
ATTCTACTGATTTCTGCAAAAGATGGCGTACAAGCACAAACTCGTATATTATTTCATGCA
CTTAGGAAAATGGGGATTCCCACAATCTTTTTTATCAATAAGATTGACCAAAATGGAATT
GATTTATCAACGGTTTATCAGGATATTAAAGAGAAACTTTCTGCCGAAATTGTAATCAAA
CAGAAGGTAGAACTGTATCCTAATATGTGTGTGACGAACTTTACCGAATCTGAACAATGG
GATATGGTAATAGAAGGAAATGATTACCTTTTGGAGAAATATACGTCTGGGAAATTATTG
GAAGCATTAGAACTCGAACAAGAGGAAAGCATAAGATTTCATAATTGTTCCCTGTTCCCT
GTTTATCACGGAAGTGCAAAAAACAATATAGGGATTGATAACCTTATAGAAGTGATTACG
AATAAATTTTATTCATCAACACATCGAGGTCAGTCTGAACTTTGCGGAAAAGTTTTCAAA
ATTGAGTATTCGGAAAAAAGACAGCGTCTTGCATATATACGTCTTTATAGTGGCGTACTG
CATTTGCGAGATCCGGTTAGAATATCGGAAAAGGAAAAAATAAAAATTACAGAAATGTAT
ACTTCAATAAATGGTGAATTATGTAAAATCGATAAGGCTTATTCCGGGGAAATTGTTATT
TTGCAGAATGAGTTTTTGAAGTTAAATAGTGTTCTTGGAGATACAAAGCTATTGCCACAG
AGAGAGAGAATTGAAAATCCCCTCCCTCTGCTGCAAACGACTGTTGAACCGAGCAAACCT
CAACAAAGGGAAATGTTACTTGATGCACTTTTAGAAATCTCCGACAGTGACCCGCTTCTG
CGATATTATGTGGATTCTGCGACACATGAAATCATACTTTCTTTCTTAGGGAAAGTACAA
ATGGAAGTGACTTGTGCTCTGCTGCAAGAAAAGTATCATGTGGAGATAGAAATAAAAGAG
CCTACAGTCATTTATATGGAAAGACCGTTAAAAAAAGCAGAGTATACCATTCACATCGAA
GTTCCACCGAATCCTTTCTGGGCTTCCATTGGTCTATCTGTAGCACCGCTTCCATTAGGG
AGCGGAGTACAGTATGAGAGCTCGGTTTCTCTTGGATACTTAAATCAATCGTTTCAAAAT
GCAGTTATGGAGGGGATACGCTATGGCTGTGAACAAGGATTGTATGGTTGGAATGTGACG
GACTGTAAAATCTGTTTTAAGTATGGCTTATACTATAGCCCTGTTAGTACCCCAGCAGAT
TTTCGGATGCTTGCTCCTATTGTATTGGAACAAGTCTTAAAAAAAGCTGGAACAGAATTG
TTAGAGCCATATCTTAGTTTTAAAATTTATGCGCCACAGGAATATCTTTCACGAGCATAC
AACGATGCTCCTAAATATTGTGCGAACATCGTAGACACTCAATTGAAAAATAATGAGGTC
ATTCTTAGTGGAGAAATCCCTGCTCGGTGTATTCAAAAATATCGTAGTGATTTAACTTTC
TTTACAAATGGACGTAGTGTTTGTTTAACAGAGTTAAAAGGGTACCATGTTACTACCGGT
GAACCTGTTTGCCAGCCCCGTCGTCCAAATAGTCGGATAGATAAAGTACGATATATGTTC
AATAAAATAACTTAG
>48427|SRR3357165|Neisseria_gonorrhoeae||Neisseria_gonorrhoeae:1-1935
ATGGAGGAAAATCACATGAAAATTATTAATATTGGAGTTTTAGCTCATGTTGATGCAGGA
AAAACTACCTTAACAGAAAGCTTATTATATAACAGTGGAGCGATTACAGAATTAGGAAGC
GTGGACAAAGGTACAACGAGGACGGATAATACGCTTTTAGAACGTCAGAGAGGAATTACA
ATTCAGACAGGAATAACCTCTTTTCAGTGGGAAAATACGAAGGTGAACATCATAGACACG
CCAGGACATATGGATTTCTTAGCAGAAGTATATCGTTCATTATCAGTTTTAGATGGGGCA
ATTCTACTGATTTCTGCAAAAGATGGCGTACAAGCACAAACTCGTATATTATTTCATGCA
CTTAGGAAAATGGGGATTCCCACAATCTTTTTTATCAATAAGATTGACCAAAATGGAATT
GATTTATCAACGGTTTATCAGGATATTAAAGAGAAACTTTCTGCCGAAATTGTAATCAAA
CAGAAGGTAGAACTGTATCCTAATATGTGTGTGACGAACTTTACCGAATCTGAACAATGG
GATATGGTAATAGAAGGAAATGATTACCTTTTGGAGAAATATACGTCTGGGAAATTATTG
GAAGCATTAGAACTCGAACAAGAGGAAAGCATAAGATTTCATAATTGTTCCCTGTTCCCT
GTTTATCACGGAAGTGCAAAAAACAATATAGGGATTGATAACCTTATAGAAGTGATTACG
AATAAATTTTATTCATCAACACATCGAGGTCAGTCTGAACTTTGCGGAAAAGTTTTCAAA
ATTGAGTATTCGGAAAAAAGACAGCGTCTTGCATATATACGTCTTTATAGTGGCGTACTG
CATTTGCGAGATCCGGTTAGAATATCGGAAAAGGAAAAAATAAAAATTACAGAAATGTAT
ACTTCAATAAATGGTGAATTATGTAAAATCGATAAGGCTTATTCCGGGGAAATTGTTATT
TTGCAGAATGAGTTTTTGAAGTTAAATAGTGTTCTTGGAGATACAAAGCTATTGCCACAG
AGAGAGAGAATTGAAAATCCCCTCCCTCTGCTGCAAACGACTGTTGAACCGAGCAAACCT
CAACAAAGGGAAATGTTACTTGATGCACTTTTAGAAATCTCCGACAGTGACCCGCTTCTG
CGATATTATGTGGATTCTGCGACACATGAAATCATACTTTCTTTCTTAGGGAAAGTACAA
ATGGAAGTGACTTGTGCTCTGCTGCAAGAAAAGTATCATGTGGAGATAGAAATAAAAGAG
CCTACAGTCATTTATATGGAAAGACCGTTAAAAAAAGCAGAGTATACCATTCACATCGAA
GTTCCACCGAATCCTTTCTGGGCTTCCATTGGTCTATCTGTAGCACCGCTTCCATTAGGG
AGCGGAGTACAGTATGAGAGCTCGGTTTCTCTTGGATACTTAAATCAATCGTTTCAAAAT
GCAGTTATGGAGGGGATACGCTATGGCTGTGAACAAGGATTGTATGGTTGGAATGTGACG
GACTGTAAAATCTGTTTTAAGTATGGCTTATACTATAGCCCTGTTAGTACCCCAGCAGAT
TTTCGGATGCTTGCTCCTATTGTATTGGAACAAGTCTTAAAAAAAGCTGGAACAGAATTG
TTAGAGCCATATCTTAGTTTTAAAATTTATGCGCCACAGGAATATCTTTCACGAGCATAC
AACGATGCTCCTAAATATTGTGCGAACATCGTAGACACTCAATTGAAAAATAATGAGGTC
ATTCTTAGTGGAGAAATCCCTGCTCGGTGTATTCAAAAATATCGTAGTGATTTAACTTTC
TTTACAAATGGACGTAGTGTTTGTTTAACAGAGTTAAAAGGGTACCATGTTACTACCGGT
GAACCTGTTTGCCAGCCCCGTCGTCCAAATAGTCGGATAGATAAAGTACGATATATGTTC
AATAAAATAACTTAG
>48440|SRR3357178|Neisseria_gonorrhoeae||Neisseria_gonorrhoeae:1-1935
ATGGAGGAAAATCACATGAAAATTATTAATATTGGAGTTTTAGCTCATGTTGATGCAGGA
AAAACTACCTTAACAGAAAGCTTATTATATAACAGTGGAGCGATTACAGAATTAGGAAGC
GTGGACAAAGGTACAACGAGGACGGATAATACGCTTTTAGAACGTCAGAGAGGAATTACA
ATTCAGACAGGAATAACCTCTTTTCAGTGGGAAAATACGAAGGTGAACATCATAGACACG
CCAGGACATATGGATTTCTTAGCAGAAGTATATCGTTCATTATCAGTTTTAGATGGGGCA
ATTCTACTGATTTCTGCAAAAGATGGCGTACAAGCACAAACTCGTATATTATTTCATGCA
CTTAGGAAAATGGGGATTCCCACAATCTTTTTTATCAATAAGATTGACCAAAATGGAATT
GATTTATCAACGGTTTATCAGGATATTAAAGAGAAACTTTCTGCCGAAATTGTAATCAAA
CAGAAGGTAGAACTGTATCCTAATATGTGTGTGACGAACTTTACCGAATCTGAACAATGG
GATATGGTAATAGAAGGAAATGATTACCTTTTGGAGAAATATACGTCTGGGAAATTATTG
GAAGCATTAGAACTCGAACAAGAGGAAAGCATAAGATTTCATAATTGTTCCCTGTTCCCT
GTTTATCACGGAAGTGCAAAAAACAATATAGGGATTGATAACCTTATAGAAGTGATTACG
AATAAATTTTATTCATCAACACATCGAGGTCAGTCTGAACTTTGCGGAAAAGTTTTCAAA
ATTGAGTATTCGGAAAAAAGACAGCGTCTTGCATATATACGTCTTTATAGTGGCGTACTG
CATTTGCGAGATCCGGTTAGAATATCGGAAAAGGAAAAAATAAAAATTACAGAAATGTAT
ACTTCAATAAATGGTGAATTATGTAAAATCGATAAGGCTTATTCCGGGGAAATTGTTATT
TTGCAGAATGAGTTTTTGAAGTTAAATAGTGTTCTTGGAGATACAAAGCTATTGCCACAG
AGAGAGAGAATTGAAAATCCCCTCCCTCTGCTGCAAACGACTGTTGAACCGAGCAAACCT
CAACAAAGGGAAATGTTACTTGATGCACTTTTAGAAATCTCCGACAGTGACCCGCTTCTG
CGATATTATGTGGATTCTGCGACACATGAAATCATACTTTCTTTCTTAGGGAAAGTACAA
ATGGAAGTGACTTGTGCTCTGCTGCAAGAAAAGTATCATGTGGAGATAGAAATAAAAGAG
CCTACAGTCATTTATATGGAAAGACCGTTAAAAAAAGCAGAGTATACCATTCACATCGAA
GTTCCACCGAATCCTTTCTGGGCTTCCATTGGTCTATCTGTAGCACCGCTTCCATTAGGG
AGCGGAGTACAGTATGAGAGCTCGGTTTCTCTTGGATACTTAAATCAATCGTTTCAAAAT
GCAGTTATGGAGGGGATACGCTATGGCTGTGAACAAGGATTGTATGGTTGGAATGTGACG
GACTGTAAAATCTGTTTTAAGTATGGCTTATACTATAGCCCTGTTAGTACCCCAGCAGAT
TTTCGGATGCTTGCTCCTATTGTATTGGAACAAGTCTTAAAAAAAGCTGGAACAGAATTG
TTAGAGCCATATCTTAGTTTTAAAATTTATGCGCCACAGGAATATCTTTCACGAGCATAC
AACGATGCTCCTAAATATTGTGCGAACATCGTAGACACTCAATTGAAAAATAATGAGGTC
ATTCTTAGTGGAGAAATCCCTGCTCGGTGTATTCAAAAATATCGTAGTGATTTAACTTTC
TTTACAAATGGACGTAGTGTTTGTTTAACAGAGTTAAAAGGGTACCATGTTACTACCGGT
GAACCTGTTTGCCAGCCCCGTCGTCCAAATAGTCGGATAGATAAAGTACGATATATGTTC
AATAAAATAACTTAG
>48450|SRR3357188|Neisseria_gonorrhoeae||Neisseria_gonorrhoeae:1-1935
ATGGAGGAAAATCACATGAAAATTATTAATATTGGAGTTTTAGCTCATGTTGATGCAGGA
AAAACTACCTTAACAGAAAGCTTATTATATAACAGTGGAGCGATTACAGAATTAGGAAGC
GTGGACAAAGGTACAACGAGGACGGATAATACGCTTTTAGAACGTCAGAGAGGAATTACA
ATTCAGACAGGAATAACCTCTTTTCAGTGGGAAAATACGAAGGTGAACATCATAGACACG
CCAGGACATATGGATTTCTTAGCAGAAGTATATCGTTCATTATCAGTTTTAGATGGGGCA
ATTCTACTGATTTCTGCAAAAGATGGCGTACAAGCACAAACTCGTATATTATTTCATGCA
CTTAGGAAAATGGGGATTCCCACAATCTTTTTTATCAATAAGATTGACCAAAATGGAATT
GATTTATCAACGGTTTATCAGGATATTAAAGAGAAACTTTCTGCCGAAATTGTAATCAAA
CAGAAGGTAGAACTGTATCCTAATATGTGTGTGACGAACTTTACCGAATCTGAACAATGG
GATATGGTAATAGAAGGAAATGATTACCTTTTGGAGAAATATACGTCTGGGAAATTATTG
GAAGCATTAGAACTCGAACAAGAGGAAAGCATAAGATTTCATAATTGTTCCCTGTTCCCT
GTTTATCACGGAAGTGCAAAAAACAATATAGGGATTGATAACCTTATAGAAGTGATTACG
AATAAATTTTATTCATCAACACATCGAGGTCAGTCTGAACTTTGCGGAAAAGTTTTCAAA
ATTGAGTATTCGGAAAAAAGACAGCGTCTTGCATATATACGTCTTTATAGTGGCGTACTG
CATTTGCGAGATCCGGTTAGAATATCGGAAAAGGAAAAAATAAAAATTACAGAAATGTAT
ACTTCAATAAATGGTGAATTATGTAAAATCGATAAGGCTTATTCCGGGGAAATTGTTATT
TTGCAGAATGAGTTTTTGAAGTTAAATAGTGTTCTTGGAGATACAAAGCTATTGCCACAG
AGAGAGAGAATTGAAAATCCCCTCCCTCTGCTGCAAACGACTGTTGAACCGAGCAAACCT
CAACAAAGGGAAATGTTACTTGATGCACTTTTAGAAATCTCCGACAGTGACCCGCTTCTG
CGATATTATGTGGATTCTGCGACACATGAAATCATACTTTCTTTCTTAGGGAAAGTACAA
ATGGAAGTGACTTGTGCTCTGCTGCAAGAAAAGTATCATGTGGAGATAGAAATAAAAGAG
CCTACAGTCATTTATATGGAAAGACCGTTAAAAAAAGCAGAGTATACCATTCACATCGAA
GTTCCACCGAATCCTTTCTGGGCTTCCATTGGTCTATCTGTAGCACCGCTTCCATTAGGG
AGCGGAGTACAGTATGAGAGCTCGGTTTCTCTTGGATACTTAAATCAATCGTTTCAAAAT
GCAGTTATGGAGGGGATACGCTATGGCTGTGAACAAGGATTGTATGGTTGGAATGTGACG
GACTGTAAAATCTGTTTTAAGTATGGCTTATACTATAGCCCTGTTAGTACCCCAGCAGAT
TTTCGGATGCTTGCTCCTATTGTATTGGAACAAGTCTTAAAAAAAGCTGGAACAGAATTG
TTAGAGCCATATCTTAGTTTTAAAATTTATGCGCCACAGGAATATCTTTCACGAGCATAC
AACGATGCTCCTAAATATTGTGCGAACATCGTAGACACTCAATTGAAAAATAATGAGGTC
ATTCTTAGTGGAGAAATCCCTGCTCGGTGTATTCAAAAATATCGTAGTGATTTAACTTTC
TTTACAAATGGACGTAGTGTTTGTTTAACAGAGTTAAAAGGGTACCATGTTACTACCGGT
GAACCTGTTTGCCAGCCCCGTCGTCCAAATAGTCGGATAGATAAAGTACGATATATGTTC
AATAAAATAACTTAG
>48473|SRR3357245|Neisseria_gonorrhoeae||Neisseria_gonorrhoeae:1-1935
ATGGAGGAAAATCACATGAAAATTATTAATATTGGAGTTTTAGCTCATGTTGATGCAGGA
AAAACTACCTTAACAGAAAGCTTATTATATAACAGTGGAGCGATTACAGAATTAGGAAGC
GTGGACAAAGGTACAACGAGGACGGATAATACGCTTTTAGAACGTCAGAGAGGAATTACA
ATTCAGACAGGAATAACCTCTTTTCAGTGGGAAAATACGAAGGTGAACATCATAGACACG
CCAGGACATATGGATTTCTTAGCAGAAGTATATCGTTCATTATCAGTTTTAGATGGGGCA
ATTCTACTGATTTCTGCAAAAGATGGCGTACAAGCACAAACTCGTATATTATTTCATGCA
CTTAGGAAAATGGGGATTCCCACAATCTTTTTTATCAATAAGATTGACCAAAATGGAATT
GATTTATCAACGGTTTATCAGGATATTAAAGAGAAACTTTCTGCCGAAATTGTAATCAAA
CAGAAGGTAGAACTGTATCCTAATATGTGTGTGACGAACTTTACCGAATCTGAACAATGG
GATATGGTAATAGAAGGAAATGATTACCTTTTGGAGAAATATACGTCTGGGAAATTATTG
GAAGCATTAGAACTCGAACAAGAGGAAAGCATAAGATTTCATAATTGTTCCCTGTTCCCT
GTTTATCACGGAAGTGCAAAAAACAATATAGGGATTGATAACCTTATAGAAGTGATTACG
AATAAATTTTATTCATCAACACATCGAGGTCAGTCTGAACTTTGCGGAAAAGTTTTCAAA
ATTGAGTATTCGGAAAAAAGACAGCGTCTTGCATATATACGTCTTTATAGTGGCGTACTG
CATTTGCGAGATCCGGTTAGAATATCGGAAAAGGAAAAAATAAAAATTACAGAAATGTAT
ACTTCAATAAATGGTGAATTATGTAAAATCGATAAGGCTTATTCCGGGGAAATTGTTATT
TTGCAGAATGAGTTTTTGAAGTTAAATAGTGTTCTTGGAGATACAAAGCTATTGCCACAG
AGAGAGAGAATTGAAAATCCCCTCCCTCTGCTGCAAACGACTGTTGAACCGAGCAAACCT
CAACAAAGGGAAATGTTACTTGATGCACTTTTAGAAATCTCCGACAGTGACCCGCTTCTG
CGATATTATGTGGATTCTGCGACACATGAAATCATACTTTCTTTCTTAGGGAAAGTACAA
ATGGAAGTGACTTGTGCTCTGCTGCAAGAAAAGTATCATGTGGAGATAGAAATAAAAGAG
CCTACAGTCATTTATATGGAAAGACCGTTAAAAAAAGCAGAGTATACCATTCACATCGAA
GTTCCACCGAATCCTTTCTGGGCTTCCATTGGTCTATCTGTAGCACCGCTTCCATTAGGG
AGCGGAGTACAGTATGAGAGCTCGGTTTCTCTTGGATACTTAAATCAATCGTTTCAAAAT
GCAGTTATGGAGGGGATACGCTATGGCTGTGAACAAGGATTGTATGGTTGGAATGTGACG
GACTGTAAAATCTGTTTTAAGTATGGCTTATACTATAGCCCTGTTAGTACCCCAGCAGAT
TTTCGGATGCTTGCTCCTATTGTATTGGAACAAGTCTTAAAAAAAGCTGGAACAGAATTG
TTAGAGCCATATCTTAGTTTTAAAATTTATGCGCCACAGGAATATCTTTCACGAGCATAC
AACGATGCTCCTAAATATTGTGCGAACATCGTAGACACTCAATTGAAAAATAATGAGGTC
ATTCTTAGTGGAGAAATCCCTGCTCGGTGTATTCAAAAATATCGTAGTGATTTAACTTTC
TTTACAAATGGACGTAGTGTTTGTTTAACAGAGTTAAAAGGGTACCATGTTACTACCGGT
GAACCTGTTTGCCAGCCCCGTCGTCCAAATAGTCGGATAGATAAAGTACGATATATGTTC
AATAAAATAACTTAG
>48504|SRR3357276|Neisseria_gonorrhoeae||Neisseria_gonorrhoeae:1-1935
ATGGAGGAAAATCACATGAAAATTATTAATATTGGAGTTTTAGCTCATGTTGATGCAGGA
AAAACTACCTTAACAGAAAGCTTATTATATAACAGTGGAGCGATTACAGAATTAGGAAGC
GTGGACAAAGGTACAACGAGGACGGATAATACGCTTTTAGAACGTCAGAGAGGAATTACA
ATTCAGACAGGAATAACCTCTTTTCAGTGGGAAAATACGAAGGTGAACATCATAGACACG
CCAGGACATATGGATTTCTTAGCAGAAGTATATCGTTCATTATCAGTTTTAGATGGGGCA
ATTCTACTGATTTCTGCAAAAGATGGCGTACAAGCACAAACTCGTATATTATTTCATGCA
CTTAGGAAAATGGGGATTCCCACAATCTTTTTTATCAATAAGATTGACCAAAATGGAATT
GATTTATCAACGGTTTATCAGGATATTAAAGAGAAACTTTCTGCCGAAATTGTAATCAAA
CAGAAGGTAGAACTGTATCCTAATATGTGTGTGACGAACTTTACCGAATCTGAACAATGG
GATATGGTAATAGAAGGAAATGATTACCTTTTGGAGAAATATACGTCTGGGAAATTATTG
GAAGCATTAGAACTCGAACAAGAGGAAAGCATAAGATTTCATAATTGTTCCCTGTTCCCT
GTTTATCACGGAAGTGCAAAAAACAATATAGGGATTGATAACCTTATAGAAGTGATTACG
AATAAATTTTATTCATCAACACATCGAGGTCAGTCTGAACTTTGCGGAAAAGTTTTCAAA
ATTGAGTATTCGGAAAAAAGACAGCGTCTTGCATATATACGTCTTTATAGTGGCGTACTG
CATTTGCGAGATCCGGTTAGAATATCGGAAAAGGAAAAAATAAAAATTACAGAAATGTAT
ACTTCAATAAATGGTGAATTATGTAAAATCGATAAGGCTTATTCCGGGGAAATTGTTATT
TTGCAGAATGAGTTTTTGAAGTTAAATAGTGTTCTTGGAGATACAAAGCTATTGCCACAG
AGAGAGAGAATTGAAAATCCCCTCCCTCTGCTGCAAACGACTGTTGAACCGAGCAAACCT
CAACAAAGGGAAATGTTACTTGATGCACTTTTAGAAATCTCCGACAGTGACCCGCTTCTG
CGATATTATGTGGATTCTGCGACACATGAAATCATACTTTCTTTCTTAGGGAAAGTACAA
ATGGAAGTGACTTGTGCTCTGCTGCAAGAAAAGTATCATGTGGAGATAGAAATAAAAGAG
CCTACAGTCATTTATATGGAAAGACCGTTAAAAAAAGCAGAGTATACCATTCACATCGAA
GTTCCACCGAATCCTTTCTGGGCTTCCATTGGTCTATCTGTAGCACCGCTTCCATTAGGG
AGCGGAGTACAGTATGAGAGCTCGGTTTCTCTTGGATACTTAAATCAATCGTTTCAAAAT
GCAGTTATGGAGGGGATACGCTATGGCTGTGAACAAGGATTGTATGGTTGGAATGTGACG
GACTGTAAAATCTGTTTTAAGTATGGCTTATACTATAGCCCTGTTAGTACCCCAGCAGAT
TTTCGGATGCTTGCTCCTATTGTATTGGAACAAGTCTTAAAAAAAGCTGGAACAGAATTG
TTAGAGCCATATCTTAGTTTTAAAATTTATGCGCCACAGGAATATCTTTCACGAGCATAC
AACGATGCTCCTAAATATTGTGCGAACATCGTAGACACTCAATTGAAAAATAATGAGGTC
ATTCTTAGTGGAGAAATCCCTGCTCGGTGTATTCAAAAATATCGTAGTGATTTAACTTTC
TTTACAAATGGACGTAGTGTTTGTTTAACAGAGTTAAAAGGGTACCATGTTACTACCGGT
GAACCTGTTTGCCAGCCCCGTCGTCCAAATAGTCGGATAGATAAAGTACGATATATGTTC
AATAAAATAACTTAG
>48511|SRR3357284|Neisseria_gonorrhoeae||Neisseria_gonorrhoeae:1-1935
ATGGAGGAAAATCACATGAAAATTATTAATATTGGAGTTTTAGCTCATGTTGATGCAGGA
AAAACTACCTTAACAGAAAGCTTATTATATAACAGTGGAGCGATTACAGAATTAGGAAGC
GTGGACAAAGGTACAACGAGGACGGATAATACGCTTTTAGAACGTCAGAGAGGAATTACA
ATTCAGACAGGAATAACCTCTTTTCAGTGGGAAAATACGAAGGTGAACATCATAGACACG
CCAGGACATATGGATTTCTTAGCAGAAGTATATCGTTCATTATCAGTTTTAGATGGGGCA
ATTCTACTGATTTCTGCAAAAGATGGCGTACAAGCACAAACTCGTATATTATTTCATGCA
CTTAGGAAAATGGGGATTCCCACAATCTTTTTTATCAATAAGATTGACCAAAATGGAATT
GATTTATCAACGGTTTATCAGGATATTAAAGAGAAACTTTCTGCCGAAATTGTAATCAAA
CAGAAGGTAGAACTGTATCCTAATATGTGTGTGACGAACTTTACCGAATCTGAACAATGG
GATATGGTAATAGAAGGAAATGATTACCTTTTGGAGAAATATACGTCTGGGAAATTATTG
GAAGCATTAGAACTCGAACAAGAGGAAAGCATAAGATTTCATAATTGTTCCCTGTTCCCT
GTTTATCACGGAAGTGCAAAAAACAATATAGGGATTGATAACCTTATAGAAGTGATTACG
AATAAATTTTATTCATCAACACATCGAGGTCAGTCTGAACTTTGCGGAAAAGTTTTCAAA
ATTGAGTATTCGGAAAAAAGACAGCGTCTTGCATATATACGTCTTTATAGTGGCGTACTG
CATTTGCGAGATCCGGTTAGAATATCGGAAAAGGAAAAAATAAAAATTACAGAAATGTAT
ACTTCAATAAATGGTGAATTATGTAAAATCGATAAGGCTTATTCCGGGGAAATTGTTATT
TTGCAGAATGAGTTTTTGAAGTTAAATAGTGTTCTTGGAGATACAAAGCTATTGCCACAG
AGAGAGAGAATTGAAAATCCCCTCCCTCTGCTGCAAACGACTGTTGAACCGAGCAAACCT
CAACAAAGGGAAATGTTACTTGATGCACTTTTAGAAATCTCCGACAGTGACCCGCTTCTG
CGATATTATGTGGATTCTGCGACACATGAAATCATACTTTCTTTCTTAGGGAAAGTACAA
ATGGAAGTGACTTGTGCTCTGCTGCAAGAAAAGTATCATGTGGAGATAGAAATAAAAGAG
CCTACAGTCATTTATATGGAAAGACCGTTAAAAAAAGCAGAGTATACCATTCACATCGAA
GTTCCACCGAATCCTTTCTGGGCTTCCATTGGTCTATCTGTAGCACCGCTTCCATTAGGG
AGCGGAGTACAGTATGAGAGCTCGGTTTCTCTTGGATACTTAAATCAATCGTTTCAAAAT
GCAGTTATGGAGGGGATACGCTATGGCTGTGAACAAGGATTGTATGGTTGGAATGTGACG
GACTGTAAAATCTGTTTTAAGTATGGCTTATACTATAGCCCTGTTAGTACCCCAGCAGAT
TTTCGGATGCTTGCTCCTATTGTATTGGAACAAGTCTTAAAAAAAGCTGGAACAGAATTG
TTAGAGCCATATCTTAGTTTTAAAATTTATGCGCCACAGGAATATCTTTCACGAGCATAC
AACGATGCTCCTAAATATTGTGCGAACATCGTAGACACTCAATTGAAAAATAATGAGGTC
ATTCTTAGTGGAGAAATCCCTGCTCGGTGTATTCAAAAATATCGTAGTGATTTAACTTTC
TTTACAAATGGACGTAGTGTTTGTTTAACAGAGTTAAAAGGGTACCATGTTACTACCGGT
GAACCTGTTTGCCAGCCCCGTCGTCCAAATAGTCGGATAGATAAAGTACGATATATGTTC
AATAAAATAACTTAG
>48516|SRR3357289|Neisseria_gonorrhoeae|16|Neisseria_gonorrhoeae:1-1935
ATGGAGGAAAATCACATGAAAATTATTAATATTGGAGTTTTAGCTCATGTTGATGCAGGA
AAAACTACCTTAACAGAAAGCTTATTATATAACAGTGGAGCGATTACAGAATTAGGAAGC
GTGGACAAAGGTACAACGAGGACGGATAATACGCTTTTAGAACGTCAGAGAGGAATTACA
ATTCAGACAGGAATAACCTCTTTTCAGTGGGAAAATACGAAGGTGAACATCATAGACACG
CCAGGACATATGGATTTCTTAGCAGAAGTATATCGTTCATTATCAGTTTTAGATGGGGCA
ATTCTACTGATTTCTGCAAAAGATGGCGTACAAGCACAAACTCGTATATTATTTCATGCA
CTTAGGAAAATGGGGATTCCCACAATCTTTTTTATCAATAAGATTGACCAAAATGGAATT
GATTTATCAACGGTTTATCAGGATATTAAAGAGAAACTTTCTGCCGAAATTGTAATCAAA
CAGAAGGTAGAACTGTATCCTAATATGTGTGTGACGAACTTTACCGAATCTGAACAATGG
GATATGGTAATAGAAGGAAATGATTACCTTTTGGAGAAATATACGTCTGGGAAATTATTG
GAAGCATTAGAACTCGAACAAGAGGAAAGCATAAGATTTCATAATTGTTCCCTGTTCCCT
GTTTATCACGGAAGTGCAAAAAACAATATAGGGATTGATAACCTTATAGAAGTGATTACG
AATAAATTTTATTCATCAACACATCGAGGTCAGTCTGAACTTTGCGGAAAAGTTTTCAAA
ATTGAGTATTCGGAAAAAAGACAGCGTCTTGCATATATACGTCTTTATAGTGGCGTACTG
CATTTGCGAGATCCGGTTAGAATATCGGAAAAGGAAAAAATAAAAATTACAGAAATGTAT
ACTTCAATAAATGGTGAATTATGTAAAATCGATAAGGCTTATTCCGGGGAAATTGTTATT
TTGCAGAATGAGTTTTTGAAGTTAAATAGTGTTCTTGGAGATACAAAGCTATTGCCACAG
AGAGAGAGAATTGAAAATCCCCTCCCTCTGCTGCAAACGACTGTTGAACCGAGCAAACCT
CAACAAAGGGAAATGTTACTTGATGCACTTTTAGAAATCTCCGACAGTGACCCGCTTCTG
CGATATTATGTGGATTCTGCGACACATGAAATCATACTTTCTTTCTTAGGGAAAGTACAA
ATGGAAGTGACTTGTGCTCTGCTGCAAGAAAAGTATCATGTGGAGATAGAAATAAAAGAG
CCTACAGTCATTTATATGGAAAGACCGTTAAAAAAAGCAGAGTATACCATTCACATCGAA
GTTCCACCGAATCCTTTCTGGGCTTCCATTGGTCTATCTGTAGCACCGCTTCCATTAGGG
AGCGGAGTACAGTATGAGAGCTCGGTTTCTCTTGGATACTTAAATCAATCGTTTCAAAAT
GCAGTTATGGAGGGGATACGCTATGGCTGTGAACAAGGATTGTATGGTTGGAATGTGACG
GACTGTAAAATCTGTTTTAAGTATGGCTTATACTATAGCCCTGTTAGTACCCCAGCAGAT
TTTCGGATGCTTGCTCCTATTGTATTGGAACAAGTCTTAAAAAAAGCTGGAACAGAATTG
TTAGAGCCATATCTTAGTTTTAAAATTTATGCGCCACAGGAATATCTTTCACGAGCATAC
AACGATGCTCCTAAATATTGTGCGAACATCGTAGACACTCAATTGAAAAATAATGAGGTC
ATTCTTAGTGGAGAAATCCCTGCTCGGTGTATTCAAAAATATCGTAGTGATTTAACTTTC
TTTACAAATGGACGTAGTGTTTGTTTAACAGAGTTAAAAGGGTACCATGTTACTACCGGT
GAACCTGTTTGCCAGCCCCGTCGTCCAAATAGTCGGATAGATAAAGTACGATATATGTTC
AATAAAATAACTTAG
>48523|SRR3357308|Neisseria_gonorrhoeae||Neisseria_gonorrhoeae:1-1935
ATGGAGGAAAATCACATGAAAATTATTAATATTGGAGTTTTAGCTCATGTTGATGCAGGA
AAAACTACCTTAACAGAAAGCTTATTATATAACAGTGGAGCGATTACAGAATTAGGAAGC
GTGGACAAAGGTACAACGAGGACGGATAATACGCTTTTAGAACGTCAGAGAGGAATTACA
ATTCAGACAGGAATAACCTCTTTTCAGTGGGAAAATACGAAGGTGAACATCATAGACACG
CCAGGACATATGGATTTCTTAGCAGAAGTATATCGTTCATTATCAGTTTTAGATGGGGCA
ATTCTACTGATTTCTGCAAAAGATGGCGTACAAGCACAAACTCGTATATTATTTCATGCA
CTTAGGAAAATGGGGATTCCCACAATCTTTTTTATCAATAAGATTGACCAAAATGGAATT
GATTTATCAACGGTTTATCAGGATATTAAAGAGAAACTTTCTGCCGAAATTGTAATCAAA
CAGAAGGTAGAACTGTATCCTAATATGTGTGTGACGAACTTTACCGAATCTGAACAATGG
GATATGGTAATAGAAGGAAATGATTACCTTTTGGAGAAATATACGTCTGGGAAATTATTG
GAAGCATTAGAACTCGAACAAGAGGAAAGCATAAGATTTCATAATTGTTCCCTGTTCCCT
GTTTATCACGGAAGTGCAAAAAACAATATAGGGATTGATAACCTTATAGAAGTGATTACG
AATAAATTTTATTCATCAACACATCGAGGTCAGTCTGAACTTTGCGGAAAAGTTTTCAAA
ATTGAGTATTCGGAAAAAAGACAGCGTCTTGCATATATACGTCTTTATAGTGGCGTACTG
CATTTGCGAGATCCGGTTAGAATATCGGAAAAGGAAAAAATAAAAATTACAGAAATGTAT
ACTTCAATAAATGGTGAATTATGTAAAATCGATAAGGCTTATTCCGGGGAAATTGTTATT
TTGCAGAATGAGTTTTTGAAGTTAAATAGTGTTCTTGGAGATACAAAGCTATTGCCACAG
AGAGAGAGAATTGAAAATCCCCTCCCTCTGCTGCAAACGACTGTTGAACCGAGCAAACCT
CAACAAAGGGAAATGTTACTTGATGCACTTTTAGAAATCTCCGACAGTGACCCGCTTCTG
CGATATTATGTGGATTCTGCGACACATGAAATCATACTTTCTTTCTTAGGGAAAGTACAA
ATGGAAGTGACTTGTGCTCTGCTGCAAGAAAAGTATCATGTGGAGATAGAAATAAAAGAG
CCTACAGTCATTTATATGGAAAGACCGTTAAAAAAAGCAGAGTATACCATTCACATCGAA
GTTCCACCGAATCCTTTCTGGGCTTCCATTGGTCTATCTGTAGCACCGCTTCCATTAGGG
AGCGGAGTACAGTATGAGAGCTCGGTTTCTCTTGGATACTTAAATCAATCGTTTCAAAAT
GCAGTTATGGAGGGGATACGCTATGGCTGTGAACAAGGATTGTATGGTTGGAATGTGACG
GACTGTAAAATCTGTTTTAAGTATGGCTTATACTATAGCCCTGTTAGTACCCCAGCAGAT
TTTCGGATGCTTGCTCCTATTGTATTGGAACAAGTCTTAAAAAAAGCTGGAACAGAATTG
TTAGAGCCATATCTTAGTTTTAAAATTTATGCGCCACAGGAATATCTTTCACGAGCATAC
AACGATGCTCCTAAATATTGTGCGAACATCGTAGACACTCAATTGAAAAATAATGAGGTC
ATTCTTAGTGGAGAAATCCCTGCTCGGTGTATTCAAAAATATCGTAGTGATTTAACTTTC
TTTACAAATGGACGTAGTGTTTGTTTAACAGAGTTAAAAGGGTACCATGTTACTACCGGT
GAACCTGTTTGCCAGCCCCGTCGTCCAAATAGTCGGATAGATAAAGTACGATATATGTTC
AATAAAATAACTTAG
>48658|SRR3360644|Neisseria_gonorrhoeae|64|Neisseria_gonorrhoeae:1-1935
ATGGAGGAAAATCACATGAAAATTATTAATATTGGAGTTTTAGCTCATGTTGATGCAGGA
AAAACTACCTTAACAGAAAGCTTATTATATAACAGTGGAGCGATTACAGAATTAGGAAGC
GTGGACAAAGGTACAACGAGGACGGATAATACGCTTTTAGAACGTCAGAGAGGAATTACA
ATTCAGACAGGAATAACCTCTTTTCAGTGGGAAAATACGAAGGTGAACATCATAGACACG
CCAGGACATATGGATTTCTTAGCAGAAGTATATCGTTCATTATCAGTTTTAGATGGGGCA
ATTCTACTGATTTCTGCAAAAGATGGCGTACAAGCACAAACTCGTATATTATTTCATGCA
CTTAGGAAAATGGGGATTCCCACAATCTTTTTTATCAATAAGATTGACCAAAATGGAATT
GATTTATCAACGGTTTATCAGGATATTAAAGAGAAACTTTCTGCCGAAATTGTAATCAAA
CAGAAGGTAGAACTGTATCCTAATATGTGTGTGACGAACTTTACCGAATCTGAACAATGG
GATATGGTAATAGAAGGAAATGATTACCTTTTGGAGAAATATACGTCTGGGAAATTATTG
GAAGCATTAGAACTCGAACAAGAGGAAAGCATAAGATTTCATAATTGTTCCCTGTTCCCT
GTTTATCACGGAAGTGCAAAAAACAATATAGGGATTGATAACCTTATAGAAGTGATTACG
AATAAATTTTATTCATCAACACATCGAGGTCAGTCTGAACTTTGCGGAAAAGTTTTCAAA
ATTGAGTATTCGGAAAAAAGACAGCGTCTTGCATATATACGTCTTTATAGTGGCGTACTG
CATTTGCGAGATCCGGTTAGAATATCGGAAAAGGAAAAAATAAAAATTACAGAAATGTAT
ACTTCAATAAATGGTGAATTATGTAAAATCGATAAGGCTTATTCCGGGGAAATTGTTATT
TTGCAGAATGAGTTTTTGAAGTTAAATAGTGTTCTTGGAGATACAAAGCTATTGCCACAG
AGAGAGAGAATTGAAAATCCCCTCCCTCTGCTGCAAACGACTGTTGAACCGAGCAAACCT
CAACAAAGGGAAATGTTACTTGATGCACTTTTAGAAATCTCCGACAGTGACCCGCTTCTG
CGATATTATGTGGATTCTGCGACACATGAAATCATACTTTCTTTCTTAGGGAAAGTACAA
ATGGAAGTGACTTGTGCTCTGCTGCAAGAAAAGTATCATGTGGAGATAGAAATAAAAGAG
CCTACAGTCATTTATATGGAAAGACCGTTAAAAAAAGCAGAGTATACCATTCACATCGAA
GTTCCACCGAATCCTTTCTGGGCTTCCATTGGTCTATCTGTAGCACCGCTTCCATTAGGG
AGCGGAGTACAGTATGAGAGCTCGGTTTCTCTTGGATACTTAAATCAATCGTTTCAAAAT
GCAGTTATGGAGGGGATACGCTATGGCTGTGAACAAGGATTGTATGGTTGGAATGTGACG
GACTGTAAAATCTGTTTTAAGTATGGCTTATACTATAGCCCTGTTAGTACCCCAGCAGAT
TTTCGGATGCTTGCTCCTATTGTATTGGAACAAGTCTTAAAAAAAGCTGGAACAGAATTG
TTAGAGCCATATCTTAGTTTTAAAATTTATGCGCCACAGGAATATCTTTCACGAGCATAC
AACGATGCTCCTAAATATTGTGCGAACATCGTAGACACTCAATTGAAAAATAATGAGGTC
ATTCTTAGTGGAGAAATCCCTGCTCGGTGTATTCAAAAATATCGTAGTGATTTAACTTTC
TTTACAAATGGACGTAGTGTTTGTTTAACAGAGTTAAAAGGGTACCATGTTACTACCGGT
GAACCTGTTTGCCAGCCCCGTCGTCCAAATAGTCGGATAGATAAAGTACGATATATGTTC
AATAAAATAACTTAG
>48666|SRR3360652|Neisseria_gonorrhoeae|64|Neisseria_gonorrhoeae:1-1935
ATGGAGGAAAATCACATGAAAATTATTAATATTGGAGTTTTAGCTCATGTTGATGCAGGA
AAAACTACCTTAACAGAAAGCTTATTATATAACAGTGGAGCGATTACAGAATTAGGAAGC
GTGGACAAAGGTACAACGAGGACGGATAATACGCTTTTAGAACGTCAGAGAGGAATTACA
ATTCAGACAGGAATAACCTCTTTTCAGTGGGAAAATACGAAGGTGAACATCATAGACACG
CCAGGACATATGGATTTCTTAGCAGAAGTATATCGTTCATTATCAGTTTTAGATGGGGCA
ATTCTACTGATTTCTGCAAAAGATGGCGTACAAGCACAAACTCGTATATTATTTCATGCA
CTTAGGAAAATGGGGATTCCCACAATCTTTTTTATCAATAAGATTGACCAAAATGGAATT
GATTTATCAACGGTTTATCAGGATATTAAAGAGAAACTTTCTGCCGAAATTGTAATCAAA
CAGAAGGTAGAACTGTATCCTAATATGTGTGTGACGAACTTTACCGAATCTGAACAATGG
GATATGGTAATAGAAGGAAATGATTACCTTTTGGAGAAATATACGTCTGGGAAATTATTG
GAAGCATTAGAACTCGAACAAGAGGAAAGCATAAGATTTCATAATTGTTCCCTGTTCCCT
GTTTATCACGGAAGTGCAAAAAACAATATAGGGATTGATAACCTTATAGAAGTGATTACG
AATAAATTTTATTCATCAACACATCGAGGTCAGTCTGAACTTTGCGGAAAAGTTTTCAAA
ATTGAGTATTCGGAAAAAAGACAGCGTCTTGCATATATACGTCTTTATAGTGGCGTACTG
CATTTGCGAGATCCGGTTAGAATATCGGAAAAGGAAAAAATAAAAATTACAGAAATGTAT
ACTTCAATAAATGGTGAATTATGTAAAATCGATAAGGCTTATTCCGGGGAAATTGTTATT
TTGCAGAATGAGTTTTTGAAGTTAAATAGTGTTCTTGGAGATACAAAGCTATTGCCACAG
AGAGAGAGAATTGAAAATCCCCTCCCTCTGCTGCAAACGACTGTTGAACCGAGCAAACCT
CAACAAAGGGAAATGTTACTTGATGCACTTTTAGAAATCTCCGACAGTGACCCGCTTCTG
CGATATTATGTGGATTCTGCGACACATGAAATCATACTTTCTTTCTTAGGGAAAGTACAA
ATGGAAGTGACTTGTGCTCTGCTGCAAGAAAAGTATCATGTGGAGATAGAAATAAAAGAG
CCTACAGTCATTTATATGGAAAGACCGTTAAAAAAAGCAGAGTATACCATTCACATCGAA
GTTCCACCGAATCCTTTCTGGGCTTCCATTGGTCTATCTGTAGCACCGCTTCCATTAGGG
AGCGGAGTACAGTATGAGAGCTCGGTTTCTCTTGGATACTTAAATCAATCGTTTCAAAAT
GCAGTTATGGAGGGGATACGCTATGGCTGTGAACAAGGATTGTATGGTTGGAATGTGACG
GACTGTAAAATCTGTTTTAAGTATGGCTTATACTATAGCCCTGTTAGTACCCCAGCAGAT
TTTCGGATGCTTGCTCCTATTGTATTGGAACAAGTCTTAAAAAAAGCTGGAACAGAATTG
TTAGAGCCATATCTTAGTTTTAAAATTTATGCGCCACAGGAATATCTTTCACGAGCATAC
AACGATGCTCCTAAATATTGTGCGAACATCGTAGACACTCAATTGAAAAATAATGAGGTC
ATTCTTAGTGGAGAAATCCCTGCTCGGTGTATTCAAAAATATCGTAGTGATTTAACTTTC
TTTACAAATGGACGTAGTGTTTGTTTAACAGAGTTAAAAGGGTACCATGTTACTACCGGT
GAACCTGTTTGCCAGCCCCGTCGTCCAAATAGTCGGATAGATAAAGTACGATATATGTTC
AATAAAATAACTTAG
>48727|SRR3360713|Neisseria_gonorrhoeae|32|Neisseria_gonorrhoeae:1-1935
ATGGAGGAAAATCACATGAAAATTATTAATATTGGAGTTTTAGCTCATGTTGATGCAGGA
AAAACTACCTTAACAGAAAGCTTATTATATAACAGTGGAGCGATTACAGAATTAGGAAGC
GTGGACAAAGGTACAACGAGGACGGATAATACGCTTTTAGAACGTCAGAGAGGAATTACA
ATTCAGACAGGAATAACCTCTTTTCAGTGGGAAAATACGAAGGTGAACATCATAGACACG
CCAGGACATATGGATTTCTTAGCAGAAGTATATCGTTCATTATCAGTTTTAGATGGGGCA
ATTCTACTGATTTCTGCAAAAGATGGCGTACAAGCACAAACTCGTATATTATTTCATGCA
CTTAGGAAAATGGGGATTCCCACAATCTTTTTTATCAATAAGATTGACCAAAATGGAATT
GATTTATCAACGGTTTATCAGGATATTAAAGAGAAACTTTCTGCCGAAATTGTAATCAAA
CAGAAGGTAGAACTGTATCCTAATATGTGTGTGACGAACTTTACCGAATCTGAACAATGG
GATATGGTAATAGAAGGAAATGATTACCTTTTGGAGAAATATACGTCTGGGAAATTATTG
GAAGCATTAGAACTCGAACAAGAGGAAAGCATAAGATTTCATAATTGTTCCCTGTTCCCT
GTTTATCACGGAAGTGCAAAAAACAATATAGGGATTGATAACCTTATAGAAGTGATTACG
AATAAATTTTATTCATCAACACATCGAGGTCAGTCTGAACTTTGCGGAAAAGTTTTCAAA
ATTGAGTATTCGGAAAAAAGACAGCGTCTTGCATATATACGTCTTTATAGTGGCGTACTG
CATTTGCGAGATCCGGTTAGAATATCGGAAAAGGAAAAAATAAAAATTACAGAAATGTAT
ACTTCAATAAATGGTGAATTATGTAAAATCGATAAGGCTTATTCCGGGGAAATTGTTATT
TTGCAGAATGAGTTTTTGAAGTTAAATAGTGTTCTTGGAGATACAAAGCTATTGCCACAG
AGAGAGAGAATTGAAAATCCCCTCCCTCTGCTGCAAACGACTGTTGAACCGAGCAAACCT
CAACAAAGGGAAATGTTACTTGATGCACTTTTAGAAATCTCCGACAGTGACCCGCTTCTG
CGATATTATGTGGATTCTGCGACACATGAAATCATACTTTCTTTCTTAGGGAAAGTACAA
ATGGAAGTGACTTGTGCTCTGCTGCAAGAAAAGTATCATGTGGAGATAGAAATAAAAGAG
CCTACAGTCATTTATATGGAAAGACCGTTAAAAAAAGCAGAGTATACCATTCACATCGAA
GTTCCACCGAATCCTTTCTGGGCTTCCATTGGTCTATCTGTAGCACCGCTTCCATTAGGG
AGCGGAGTACAGTATGAGAGCTCGGTTTCTCTTGGATACTTAAATCAATCGTTTCAAAAT
GCAGTTATGGAGGGGATACGCTATGGCTGTGAACAAGGATTGTATGGTTGGAATGTGACG
GACTGTAAAATCTGTTTTAAGTATGGCTTATACTATAGCCCTGTTAGTACCCCAGCAGAT
TTTCGGATGCTTGCTCCTATTGTATTGGAACAAGTCTTAAAAAAAGCTGGAACAGAATTG
TTAGAGCCATATCTTAGTTTTAAAATTTATGCGCCACAGGAATATCTTTCACGAGCATAC
AACGATGCTCCTAAATATTGTGCGAACATCGTAGACACTCAATTGAAAAATAATGAGGTC
ATTCTTAGTGGAGAAATCCCTGCTCGGTGTATTCAAAAATATCGTAGTGATTTAACTTTC
TTTACAAATGGACGTAGTGTTTGTTTAACAGAGTTAAAAGGGTACCATGTTACTACCGGT
GAACCTGTTTGCCAGCCCCGTCGTCCAAATAGTCGGATAGATAAAGTACGATATATGTTC
AATAAAATAACTTAG
>48741|SRR3360727|Neisseria_gonorrhoeae|4|Neisseria_gonorrhoeae:1-1935
ATGGAGGAAAATCACATGAAAATTATTAATATTGGAGTTTTAGCTCATGTTGATGCAGGA
AAAACTACCTTAACAGAAAGCTTATTATATAACAGTGGAGCGATTACAGAATTAGGAAGC
GTGGACAAAGGTACAACGAGGACGGATAATACGCTTTTAGAACGTCAGAGAGGAATTACA
ATTCAGACAGGAATAACCTCTTTTCAGTGGGAAAATACGAAGGTGAACATCATAGACACG
CCAGGACATATGGATTTCTTAGCAGAAGTATATCGTTCATTATCAGTTTTAGATGGGGCA
ATTCTACTGATTTCTGCAAAAGATGGCGTACAAGCACAAACTCGTATATTATTTCATGCA
CTTAGGAAAATGGGGATTCCCACAATCTTTTTTATCAATAAGATTGACCAAAATGGAATT
GATTTATCAACGGTTTATCAGGATATTAAAGAGAAACTTTCTGCCGAAATTGTAATCAAA
CAGAAGGTAGAACTGTATCCTAATATGTGTGTGACGAACTTTACCGAATCTGAACAATGG
GATATGGTAATAGAAGGAAATGATTACCTTTTGGAGAAATATACGTCTGGGAAATTATTG
GAAGCATTAGAACTCGAACAAGAGGAAAGCATAAGATTTCATAATTGTTCCCTGTTCCCT
GTTTATCACGGAAGTGCAAAAAACAATATAGGGATTGATAACCTTATAGAAGTGATTACG
AATAAATTTTATTCATCAACACATCGAGGTCAGTCTGAACTTTGCGGAAAAGTTTTCAAA
ATTGAGTATTCGGAAAAAAGACAGCGTCTTGCATATATACGTCTTTATAGTGGCGTACTG
CATTTGCGAGATCCGGTTAGAATATCGGAAAAGGAAAAAATAAAAATTACAGAAATGTAT
ACTTCAATAAATGGTGAATTATGTAAAATCGATAAGGCTTATTCCGGGGAAATTGTTATT
TTGCAGAATGAGTTTTTGAAGTTAAATAGTGTTCTTGGAGATACAAAGCTATTGCCACAG
AGAGAGAGAATTGAAAATCCCCTCCCTCTGCTGCAAACGACTGTTGAACCGAGCAAACCT
CAACAAAGGGAAATGTTACTTGATGCACTTTTAGAAATCTCCGACAGTGACCCGCTTCTG
CGATATTATGTGGATTCTGCGACACATGAAATCATACTTTCTTTCTTAGGGAAAGTACAA
ATGGAAGTGACTTGTGCTCTGCTGCAAGAAAAGTATCATGTGGAGATAGAAATAAAAGAG
CCTACAGTCATTTATATGGAAAGACCGTTAAAAAAAGCAGAGTATACCATTCACATCGAA
GTTCCACCGAATCCTTTCTGGGCTTCCATTGGTCTATCTGTAGCACCGCTTCCATTAGGG
AGCGGAGTACAGTATGAGAGCTCGGTTTCTCTTGGATACTTAAATCAATCGTTTCAAAAT
GCAGTTATGGAGGGGATACGCTATGGCTGTGAACAAGGATTGTATGGTTGGAATGTGACG
GACTGTAAAATCTGTTTTAAGTATGGCTTATACTATAGCCCTGTTAGTACCCCAGCAGAT
TTTCGGATGCTTGCTCCTATTGTATTGGAACAAGTCTTAAAAAAAGCTGGAACAGAATTG
TTAGAGCCATATCTTAGTTTTAAAATTTATGCGCCACAGGAATATCTTTCACGAGCATAC
AACGATGCTCCTAAATATTGTGCGAACATCGTAGACACTCAATTGAAAAATAATGAGGTC
ATTCTTAGTGGAGAAATCCCTGCTCGGTGTATTCAAAAATATCGTAGTGATTTAACTTTC
TTTACAAATGGACGTAGTGTTTGTTTAACAGAGTTAAAAGGGTACCATGTTACTACCGGT
GAACCTGTTTGCCAGCCCCGTCGTCCAAATAGTCGGATAGATAAAGTACGATATATGTTC
AATAAAATAACTTAG
>48762|SRR3360749|Neisseria_gonorrhoeae|4|Neisseria_gonorrhoeae:1-1935
ATGGAGGAAAATCACATGAAAATTATTAATATTGGAGTTTTAGCTCATGTTGATGCAGGA
AAAACTACCTTAACAGAAAGCTTATTATATAACAGTGGAGCGATTACAGAATTAGGAAGC
GTGGACAAAGGTACAACGAGGACGGATAATACGCTTTTAGAACGTCAGAGAGGAATTACA
ATTCAGACAGGAATAACCTCTTTTCAGTGGGAAAATACGAAGGTGAACATCATAGACACG
CCAGGACATATGGATTTCTTAGCAGAAGTATATCGTTCATTATCAGTTTTAGATGGGGCA
ATTCTACTGATTTCTGCAAAAGATGGCGTACAAGCACAAACTCGTATATTATTTCATGCA
CTTAGGAAAATGGGGATTCCCACAATCTTTTTTATCAATAAGATTGACCAAAATGGAATT
GATTTATCAACGGTTTATCAGGATATTAAAGAGAAACTTTCTGCCGAAATTGTAATCAAA
CAGAAGGTAGAACTGTATCCTAATATGTGTGTGACGAACTTTACCGAATCTGAACAATGG
GATATGGTAATAGAAGGAAATGATTACCTTTTGGAGAAATATACGTCTGGGAAATTATTG
GAAGCATTAGAACTCGAACAAGAGGAAAGCATAAGATTTCATAATTGTTCCCTGTTCCCT
GTTTATCACGGAAGTGCAAAAAACAATATAGGGATTGATAACCTTATAGAAGTGATTACG
AATAAATTTTATTCATCAACACATCGAGGTCAGTCTGAACTTTGCGGAAAAGTTTTCAAA
ATTGAGTATTCGGAAAAAAGACAGCGTCTTGCATATATACGTCTTTATAGTGGCGTACTG
CATTTGCGAGATCCGGTTAGAATATCGGAAAAGGAAAAAATAAAAATTACAGAAATGTAT
ACTTCAATAAATGGTGAATTATGTAAAATCGATAAGGCTTATTCCGGGGAAATTGTTATT
TTGCAGAATGAGTTTTTGAAGTTAAATAGTGTTCTTGGAGATACAAAGCTATTGCCACAG
AGAGAGAGAATTGAAAATCCCCTCCCTCTGCTGCAAACGACTGTTGAACCGAGCAAACCT
CAACAAAGGGAAATGTTACTTGATGCACTTTTAGAAATCTCCGACAGTGACCCGCTTCTG
CGATATTATGTGGATTCTGCGACACATGAAATCATACTTTCTTTCTTAGGGAAAGTACAA
ATGGAAGTGACTTGTGCTCTGCTGCAAGAAAAGTATCATGTGGAGATAGAAATAAAAGAG
CCTACAGTCATTTATATGGAAAGACCGTTAAAAAAAGCAGAGTATACCATTCACATCGAA
GTTCCACCGAATCCTTTCTGGGCTTCCATTGGTCTATCTGTAGCACCGCTTCCATTAGGG
AGCGGAGTACAGTATGAGAGCTCGGTTTCTCTTGGATACTTAAATCAATCGTTTCAAAAT
GCAGTTATGGAGGGGATACGCTATGGCTGTGAACAAGGATTGTATGGTTGGAATGTGACG
GACTGTAAAATCTGTTTTAAGTATGGCTTATACTATAGCCCTGTTAGTACCCCAGCAGAT
TTTCGGATGCTTGCTCCTATTGTATTGGAACAAGTCTTAAAAAAAGCTGGAACAGAATTG
TTAGAGCCATATCTTAGTTTTAAAATTTATGCGCCACAGGAATATCTTTCACGAGCATAC
AACGATGCTCCTAAATATTGTGCGAACATCGTAGACACTCAATTGAAAAATAATGAGGTC
ATTCTTAGTGGAGAAATCCCTGCTCGGTGTATTCAAAAATATCGTAGTGATTTAACTTTC
TTTACAAATGGACGTAGTGTTTGTTTAACAGAGTTAAAAGGGTACCATGTTACTACCGGT
GAACCTGTTTGCCAGCCCCGTCGTCCAAATAGTCGGATAGATAAAGTACGATATATGTTC
AATAAAATAACTTAG
>48804|SRR3360836|Neisseria_gonorrhoeae|64|Neisseria_gonorrhoeae:1-1935
ATGGAGGAAAATCACATGAAAATTATTAATATTGGAGTTTTAGCTCATGTTGATGCAGGA
AAAACTACCTTAACAGAAAGCTTATTATATAACAGTGGAGCGATTACAGAATTAGGAAGC
GTGGACAAAGGTACAACGAGGACGGATAATACGCTTTTAGAACGTCAGAGAGGAATTACA
ATTCAGACAGGAATAACCTCTTTTCAGTGGGAAAATACGAAGGTGAACATCATAGACACG
CCAGGACATATGGATTTCTTAGCAGAAGTATATCGTTCATTATCAGTTTTAGATGGGGCA
ATTCTACTGATTTCTGCAAAAGATGGCGTACAAGCACAAACTCGTATATTATTTCATGCA
CTTAGGAAAATGGGGATTCCCACAATCTTTTTTATCAATAAGATTGACCAAAATGGAATT
GATTTATCAACGGTTTATCAGGATATTAAAGAGAAACTTTCTGCCGAAATTGTAATCAAA
CAGAAGGTAGAACTGTATCCTAATATGTGTGTGACGAACTTTACCGAATCTGAACAATGG
GATATGGTAATAGAAGGAAATGATTACCTTTTGGAGAAATATACGTCTGGGAAATTATTG
GAAGCATTAGAACTCGAACAAGAGGAAAGCATAAGATTTCATAATTGTTCCCTGTTCCCT
GTTTATCACGGAAGTGCAAAAAACAATATAGGGATTGATAACCTTATAGAAGTGATTACG
AATAAATTTTATTCATCAACACATCGAGGTCAGTCTGAACTTTGCGGAAAAGTTTTCAAA
ATTGAGTATTCGGAAAAAAGACAGCGTCTTGCATATATACGTCTTTATAGTGGCGTACTG
CATTTGCGAGATCCGGTTAGAATATCGGAAAAGGAAAAAATAAAAATTACAGAAATGTAT
ACTTCAATAAATGGTGAATTATGTAAAATCGATAAGGCTTATTCCGGGGAAATTGTTATT
TTGCAGAATGAGTTTTTGAAGTTAAATAGTGTTCTTGGAGATACAAAGCTATTGCCACAG
AGAGAGAGAATTGAAAATCCCCTCCCTCTGCTGCAAACGACTGTTGAACCGAGCAAACCT
CAACAAAGGGAAATGTTACTTGATGCACTTTTAGAAATCTCCGACAGTGACCCGCTTCTG
CGATATTATGTGGATTCTGCGACACATGAAATCATACTTTCTTTCTTAGGGAAAGTACAA
ATGGAAGTGACTTGTGCTCTGCTGCAAGAAAAGTATCATGTGGAGATAGAAATAAAAGAG
CCTACAGTCATTTATATGGAAAGACCGTTAAAAAAAGCAGAGTATACCATTCACATCGAA
GTTCCACCGAATCCTTTCTGGGCTTCCATTGGTCTATCTGTAGCACCGCTTCCATTAGGG
AGCGGAGTACAGTATGAGAGCTCGGTTTCTCTTGGATACTTAAATCAATCGTTTCAAAAT
GCAGTTATGGAGGGGATACGCTATGGCTGTGAACAAGGATTGTATGGTTGGAATGTGACG
GACTGTAAAATCTGTTTTAAGTATGGCTTATACTATAGCCCTGTTAGTACCCCAGCAGAT
TTTCGGATGCTTGCTCCTATTGTATTGGAACAAGTCTTAAAAAAAGCTGGAACAGAATTG
TTAGAGCCATATCTTAGTTTTAAAATTTATGCGCCACAGGAATATCTTTCACGAGCATAC
AACGATGCTCCTAAATATTGTGCGAACATCGTAGACACTCAATTGAAAAATAATGAGGTC
ATTCTTAGTGGAGAAATCCCTGCTCGGTGTATTCAAAAATATCGTAGTGATTTAACTTTC
TTTACAAATGGACGTAGTGTTTGTTTAACAGAGTTAAAAGGGTACCATGTTACTACCGGT
GAACCTGTTTGCCAGCCCCGTCGTCCAAATAGTCGGATAGATAAAGTACGATATATGTTC
AATAAAATAACTTAG
>48816|SRR3360848|Neisseria_gonorrhoeae||Neisseria_gonorrhoeae:1-1935
ATGGAGGAAAATCACATGAAAATTATTAATATTGGAGTTTTAGCTCATGTTGATGCAGGA
AAAACTACCTTAACAGAAAGCTTATTATATAACAGTGGAGCGATTACAGAATTAGGAAGC
GTGGACAAAGGTACAACGAGGACGGATAATACGCTTTTAGAACGTCAGAGAGGAATTACA
ATTCAGACAGGAATAACCTCTTTTCAGTGGGAAAATACGAAGGTGAACATCATAGACACG
CCAGGACATATGGATTTCTTAGCAGAAGTATATCGTTCATTATCAGTTTTAGATGGGGCA
ATTCTACTGATTTCTGCAAAAGATGGCGTACAAGCACAAACTCGTATATTATTTCATGCA
CTTAGGAAAATGGGGATTCCCACAATCTTTTTTATCAATAAGATTGACCAAAATGGAATT
GATTTATCAACGGTTTATCAGGATATTAAAGAGAAACTTTCTGCCGAAATTGTAATCAAA
CAGAAGGTAGAACTGTATCCTAATATGTGTGTGACGAACTTTACCGAATCTGAACAATGG
GATATGGTAATAGAAGGAAATGATTACCTTTTGGAGAAATATACGTCTGGGAAATTATTG
GAAGCATTAGAACTCGAACAAGAGGAAAGCATAAGATTTCATAATTGTTCCCTGTTCCCT
GTTTATCACGGAAGTGCAAAAAACAATATAGGGATTGATAACCTTATAGAAGTGATTACG
AATAAATTTTATTCATCAACACATCGAGGTCAGTCTGAACTTTGCGGAAAAGTTTTCAAA
ATTGAGTATTCGGAAAAAAGACAGCGTCTTGCATATATACGTCTTTATAGTGGCGTACTG
CATTTGCGAGATCCGGTTAGAATATCGGAAAAGGAAAAAATAAAAATTACAGAAATGTAT
ACTTCAATAAATGGTGAATTATGTAAAATCGATAAGGCTTATTCCGGGGAAATTGTTATT
TTGCAGAATGAGTTTTTGAAGTTAAATAGTGTTCTTGGAGATACAAAGCTATTGCCACAG
AGAGAGAGAATTGAAAATCCCCTCCCTCTGCTGCAAACGACTGTTGAACCGAGCAAACCT
CAACAAAGGGAAATGTTACTTGATGCACTTTTAGAAATCTCCGACAGTGACCCGCTTCTG
CGATATTATGTGGATTCTGCGACACATGAAATCATACTTTCTTTCTTAGGGAAAGTACAA
ATGGAAGTGACTTGTGCTCTGCTGCAAGAAAAGTATCATGTGGAGATAGAAATAAAAGAG
CCTACAGTCATTTATATGGAAAGACCGTTAAAAAAAGCAGAGTATACCATTCACATCGAA
GTTCCACCGAATCCTTTCTGGGCTTCCATTGGTCTATCTGTAGCACCGCTTCCATTAGGG
AGCGGAGTACAGTATGAGAGCTCGGTTTCTCTTGGATACTTAAATCAATCGTTTCAAAAT
GCAGTTATGGAGGGGATACGCTATGGCTGTGAACAAGGATTGTATGGTTGGAATGTGACG
GACTGTAAAATCTGTTTTAAGTATGGCTTATACTATAGCCCTGTTAGTACCCCAGCAGAT
TTTCGGATGCTTGCTCCTATTGTATTGGAACAAGTCTTAAAAAAAGCTGGAACAGAATTG
TTAGAGCCATATCTTAGTTTTAAAATTTATGCGCCACAGGAATATCTTTCACGAGCATAC
AACGATGCTCCTAAATATTGTGCGAACATCGTAGACACTCAATTGAAAAATAATGAGGTC
ATTCTTAGTGGAGAAATCCCTGCTCGGTGTATTCAAAAATATCGTAGTGATTTAACTTTC
TTTACAAATGGACGTAGTGTTTGTTTAACAGAGTTAAAAGGGTACCATGTTACTACCGGT
GAACCTGTTTGCCAGCCCCGTCGTCCAAATAGTCGGATAGATAAAGTACGATATATGTTC
AATAAAATAACTTAG
>48829|SRR3360861|Neisseria_gonorrhoeae||Neisseria_gonorrhoeae:1-1935
ATGGAGGAAAATCACATGAAAATTATTAATATTGGAGTTTTAGCTCATGTTGATGCAGGA
AAAACTACCTTAACAGAAAGCTTATTATATAACAGTGGAGCGATTACAGAATTAGGAAGC
GTGGACAAAGGTACAACGAGGACGGATAATACGCTTTTAGAACGTCAGAGAGGAATTACA
ATTCAGACAGGAATAACCTCTTTTCAGTGGGAAAATACGAAGGTGAACATCATAGACACG
CCAGGACATATGGATTTCTTAGCAGAAGTATATCGTTCATTATCAGTTTTAGATGGGGCA
ATTCTACTGATTTCTGCAAAAGATGGCGTACAAGCACAAACTCGTATATTATTTCATGCA
CTTAGGAAAATGGGGATTCCCACAATCTTTTTTATCAATAAGATTGACCAAAATGGAATT
GATTTATCAACGGTTTATCAGGATATTAAAGAGAAACTTTCTGCCGAAATTGTAATCAAA
CAGAAGGTAGAACTGTATCCTAATATGTGTGTGACGAACTTTACCGAATCTGAACAATGG
GATATGGTAATAGAAGGAAATGATTACCTTTTGGAGAAATATACGTCTGGGAAATTATTG
GAAGCATTAGAACTCGAACAAGAGGAAAGCATAAGATTTCATAATTGTTCCCTGTTCCCT
GTTTATCACGGAAGTGCAAAAAACAATATAGGGATTGATAACCTTATAGAAGTGATTACG
AATAAATTTTATTCATCAACACATCGAGGTCAGTCTGAACTTTGCGGAAAAGTTTTCAAA
ATTGAGTATTCGGAAAAAAGACAGCGTCTTGCATATATACGTCTTTATAGTGGCGTACTG
CATTTGCGAGATCCGGTTAGAATATCGGAAAAGGAAAAAATAAAAATTACAGAAATGTAT
ACTTCAATAAATGGTGAATTATGTAAAATCGATAAGGCTTATTCCGGGGAAATTGTTATT
TTGCAGAATGAGTTTTTGAAGTTAAATAGTGTTCTTGGAGATACAAAGCTATTGCCACAG
AGAGAGAGAATTGAAAATCCCCTCCCTCTGCTGCAAACGACTGTTGAACCGAGCAAACCT
CAACAAAGGGAAATGTTACTTGATGCACTTTTAGAAATCTCCGACAGTGACCCGCTTCTG
CGATATTATGTGGATTCTGCGACACATGAAATCATACTTTCTTTCTTAGGGAAAGTACAA
ATGGAAGTGACTTGTGCTCTGCTGCAAGAAAAGTATCATGTGGAGATAGAAATAAAAGAG
CCTACAGTCATTTATATGGAAAGACCGTTAAAAAAAGCAGAGTATACCATTCACATCGAA
GTTCCACCGAATCCTTTCTGGGCTTCCATTGGTCTATCTGTAGCACCGCTTCCATTAGGG
AGCGGAGTACAGTATGAGAGCTCGGTTTCTCTTGGATACTTAAATCAATCGTTTCAAAAT
GCAGTTATGGAGGGGATACGCTATGGCTGTGAACAAGGATTGTATGGTTGGAATGTGACG
GACTGTAAAATCTGTTTTAAGTATGGCTTATACTATAGCCCTGTTAGTACCCCAGCAGAT
TTTCGGATGCTTGCTCCTATTGTATTGGAACAAGTCTTAAAAAAAGCTGGAACAGAATTG
TTAGAGCCATATCTTAGTTTTAAAATTTATGCGCCACAGGAATATCTTTCACGAGCATAC
AACGATGCTCCTAAATATTGTGCGAACATCGTAGACACTCAATTGAAAAATAATGAGGTC
ATTCTTAGTGGAGAAATCCCTGCTCGGTGTATTCAAAAATATCGTAGTGATTTAACTTTC
TTTACAAATGGACGTAGTGTTTGTTTAACAGAGTTAAAAGGGTACCATGTTACTACCGGT
GAACCTGTTTGCCAGCCCCGTCGTCCAAATAGTCGGATAGATAAAGTACGATATATGTTC
AATAAAATAACTTAG
>48844|SRR3360876|Neisseria_gonorrhoeae|64|Neisseria_gonorrhoeae:1-1935
ATGGAGGAAAATCACATGAAAATTATTAATATTGGAGTTTTAGCTCATGTTGATGCAGGA
AAAACTACCTTAACAGAAAGCTTATTATATAACAGTGGAGCGATTACAGAATTAGGAAGC
GTGGACAAAGGTACAACGAGGACGGATAATACGCTTTTAGAACGTCAGAGAGGAATTACA
ATTCAGACAGGAATAACCTCTTTTCAGTGGGAAAATACGAAGGTGAACATCATAGACACG
CCAGGACATATGGATTTCTTAGCAGAAGTATATCGTTCATTATCAGTTTTAGATGGGGCA
ATTCTACTGATTTCTGCAAAAGATGGCGTACAAGCACAAACTCGTATATTATTTCATGCA
CTTAGGAAAATGGGGATTCCCACAATCTTTTTTATCAATAAGATTGACCAAAATGGAATT
GATTTATCAACGGTTTATCAGGATATTAAAGAGAAACTTTCTGCCGAAATTGTAATCAAA
CAGAAGGTAGAACTGTATCCTAATATGTGTGTGACGAACTTTACCGAATCTGAACAATGG
GATATGGTAATAGAAGGAAATGATTACCTTTTGGAGAAATATACGTCTGGGAAATTATTG
GAAGCATTAGAACTCGAACAAGAGGAAAGCATAAGATTTCATAATTGTTCCCTGTTCCCT
GTTTATCACGGAAGTGCAAAAAACAATATAGGGATTGATAACCTTATAGAAGTGATTACG
AATAAATTTTATTCATCAACACATCGAGGTCAGTCTGAACTTTGCGGAAAAGTTTTCAAA
ATTGAGTATTCGGAAAAAAGACAGCGTCTTGCATATATACGTCTTTATAGTGGCGTACTG
CATTTGCGAGATCCGGTTAGAATATCGGAAAAGGAAAAAATAAAAATTACAGAAATGTAT
ACTTCAATAAATGGTGAATTATGTAAAATCGATAAGGCTTATTCCGGGGAAATTGTTATT
TTGCAGAATGAGTTTTTGAAGTTAAATAGTGTTCTTGGAGATACAAAGCTATTGCCACAG
AGAGAGAGAATTGAAAATCCCCTCCCTCTGCTGCAAACGACTGTTGAACCGAGCAAACCT
CAACAAAGGGAAATGTTACTTGATGCACTTTTAGAAATCTCCGACAGTGACCCGCTTCTG
CGATATTATGTGGATTCTGCGACACATGAAATCATACTTTCTTTCTTAGGGAAAGTACAA
ATGGAAGTGACTTGTGCTCTGCTGCAAGAAAAGTATCATGTGGAGATAGAAATAAAAGAG
CCTACAGTCATTTATATGGAAAGACCGTTAAAAAAAGCAGAGTATACCATTCACATCGAA
GTTCCACCGAATCCTTTCTGGGCTTCCATTGGTCTATCTGTAGCACCGCTTCCATTAGGG
AGCGGAGTACAGTATGAGAGCTCGGTTTCTCTTGGATACTTAAATCAATCGTTTCAAAAT
GCAGTTATGGAGGGGATACGCTATGGCTGTGAACAAGGATTGTATGGTTGGAATGTGACG
GACTGTAAAATCTGTTTTAAGTATGGCTTATACTATAGCCCTGTTAGTACCCCAGCAGAT
TTTCGGATGCTTGCTCCTATTGTATTGGAACAAGTCTTAAAAAAAGCTGGAACAGAATTG
TTAGAGCCATATCTTAGTTTTAAAATTTATGCGCCACAGGAATATCTTTCACGAGCATAC
AACGATGCTCCTAAATATTGTGCGAACATCGTAGACACTCAATTGAAAAATAATGAGGTC
ATTCTTAGTGGAGAAATCCCTGCTCGGTGTATTCAAAAATATCGTAGTGATTTAACTTTC
TTTACAAATGGACGTAGTGTTTGTTTAACAGAGTTAAAAGGGTACCATGTTACTACCGGT
GAACCTGTTTGCCAGCCCCGTCGTCCAAATAGTCGGATAGATAAAGTACGATATATGTTC
AATAAAATAACTTAG
>48871|SRR3360904|Neisseria_gonorrhoeae||Neisseria_gonorrhoeae:1-1935
ATGGAGGAAAATCACATGAAAATTATTAATATTGGAGTTTTAGCTCATGTTGATGCAGGA
AAAACTACCTTAACAGAAAGCTTATTATATAACAGTGGAGCGATTACAGAATTAGGAAGC
GTGGACAAAGGTACAACGAGGACGGATAATACGCTTTTAGAACGTCAGAGAGGAATTACA
ATTCAGACAGGAATAACCTCTTTTCAGTGGGAAAATACGAAGGTGAACATCATAGACACG
CCAGGACATATGGATTTCTTAGCAGAAGTATATCGTTCATTATCAGTTTTAGATGGGGCA
ATTCTACTGATTTCTGCAAAAGATGGCGTACAAGCACAAACTCGTATATTATTTCATGCA
CTTAGGAAAATGGGGATTCCCACAATCTTTTTTATCAATAAGATTGACCAAAATGGAATT
GATTTATCAACGGTTTATCAGGATATTAAAGAGAAACTTTCTGCCGAAATTGTAATCAAA
CAGAAGGTAGAACTGTATCCTAATATGTGTGTGACGAACTTTACCGAATCTGAACAATGG
GATATGGTAATAGAAGGAAATGATTACCTTTTGGAGAAATATACGTCTGGGAAATTATTG
GAAGCATTAGAACTCGAACAAGAGGAAAGCATAAGATTTCATAATTGTTCCCTGTTCCCT
GTTTATCACGGAAGTGCAAAAAACAATATAGGGATTGATAACCTTATAGAAGTGATTACG
AATAAATTTTATTCATCAACACATCGAGGTCAGTCTGAACTTTGCGGAAAAGTTTTCAAA
ATTGAGTATTCGGAAAAAAGACAGCGTCTTGCATATATACGTCTTTATAGTGGCGTACTG
CATTTGCGAGATCCGGTTAGAATATCGGAAAAGGAAAAAATAAAAATTACAGAAATGTAT
ACTTCAATAAATGGTGAATTATGTAAAATCGATAAGGCTTATTCCGGGGAAATTGTTATT
TTGCAGAATGAGTTTTTGAAGTTAAATAGTGTTCTTGGAGATACAAAGCTATTGCCACAG
AGAGAGAGAATTGAAAATCCCCTCCCTCTGCTGCAAACGACTGTTGAACCGAGCAAACCT
CAACAAAGGGAAATGTTACTTGATGCACTTTTAGAAATCTCCGACAGTGACCCGCTTCTG
CGATATTATGTGGATTCTGCGACACATGAAATCATACTTTCTTTCTTAGGGAAAGTACAA
ATGGAAGTGACTTGTGCTCTGCTGCAAGAAAAGTATCATGTGGAGATAGAAATAAAAGAG
CCTACAGTCATTTATATGGAAAGACCGTTAAAAAAAGCAGAGTATACCATTCACATCGAA
GTTCCACCGAATCCTTTCTGGGCTTCCATTGGTCTATCTGTAGCACCGCTTCCATTAGGG
AGCGGAGTACAGTATGAGAGCTCGGTTTCTCTTGGATACTTAAATCAATCGTTTCAAAAT
GCAGTTATGGAGGGGATACGCTATGGCTGTGAACAAGGATTGTATGGTTGGAATGTGACG
GACTGTAAAATCTGTTTTAAGTATGGCTTATACTATAGCCCTGTTAGTACCCCAGCAGAT
TTTCGGATGCTTGCTCCTATTGTATTGGAACAAGTCTTAAAAAAAGCTGGAACAGAATTG
TTAGAGCCATATCTTAGTTTTAAAATTTATGCGCCACAGGAATATCTTTCACGAGCATAC
AACGATGCTCCTAAATATTGTGCGAACATCGTAGACACTCAATTGAAAAATAATGAGGTC
ATTCTTAGTGGAGAAATCCCTGCTCGGTGTATTCAAAAATATCGTAGTGATTTAACTTTC
TTTACAAATGGACGTAGTGTTTGTTTAACAGAGTTAAAAGGGTACCATGTTACTACCGGT
GAACCTGTTTGCCAGCCCCGTCGTCCAAATAGTCGGATAGATAAAGTACGATATATGTTC
AATAAAATAACTTAG
>48904|SRR3360938|Neisseria_gonorrhoeae||Neisseria_gonorrhoeae:1-1935
ATGGAGGAAAATCACATGAAAATTATTAATATTGGAGTTTTAGCTCATGTTGATGCAGGA
AAAACTACCTTAACAGAAAGCTTATTATATAACAGTGGAGCGATTACAGAATTAGGAAGC
GTGGACAAAGGTACAACGAGGACGGATAATACGCTTTTAGAACGTCAGAGAGGAATTACA
ATTCAGACAGGAATAACCTCTTTTCAGTGGGAAAATACGAAGGTGAACATCATAGACACG
CCAGGACATATGGATTTCTTAGCAGAAGTATATCGTTCATTATCAGTTTTAGATGGGGCA
ATTCTACTGATTTCTGCAAAAGATGGCGTACAAGCACAAACTCGTATATTATTTCATGCA
CTTAGGAAAATGGGGATTCCCACAATCTTTTTTATCAATAAGATTGACCAAAATGGAATT
GATTTATCAACGGTTTATCAGGATATTAAAGAGAAACTTTCTGCCGAAATTGTAATCAAA
CAGAAGGTAGAACTGTATCCTAATATGTGTGTGACGAACTTTACCGAATCTGAACAATGG
GATATGGTAATAGAAGGAAATGATTACCTTTTGGAGAAATATACGTCTGGGAAATTATTG
GAAGCATTAGAACTCGAACAAGAGGAAAGCATAAGATTTCATAATTGTTCCCTGTTCCCT
GTTTATCACGGAAGTGCAAAAAACAATATAGGGATTGATAACCTTATAGAAGTGATTACG
AATAAATTTTATTCATCAACACATCGAGGTCAGTCTGAACTTTGCGGAAAAGTTTTCAAA
ATTGAGTATTCGGAAAAAAGACAGCGTCTTGCATATATACGTCTTTATAGTGGCGTACTG
CATTTGCGAGATCCGGTTAGAATATCGGAAAAGGAAAAAATAAAAATTACAGAAATGTAT
ACTTCAATAAATGGTGAATTATGTAAAATCGATAAGGCTTATTCCGGGGAAATTGTTATT
TTGCAGAATGAGTTTTTGAAGTTAAATAGTGTTCTTGGAGATACAAAGCTATTGCCACAG
AGAGAGAGAATTGAAAATCCCCTCCCTCTGCTGCAAACGACTGTTGAACCGAGCAAACCT
CAACAAAGGGAAATGTTACTTGATGCACTTTTAGAAATCTCCGACAGTGACCCGCTTCTG
CGATATTATGTGGATTCTGCGACACATGAAATCATACTTTCTTTCTTAGGGAAAGTACAA
ATGGAAGTGACTTGTGCTCTGCTGCAAGAAAAGTATCATGTGGAGATAGAAATAAAAGAG
CCTACAGTCATTTATATGGAAAGACCGTTAAAAAAAGCAGAGTATACCATTCACATCGAA
GTTCCACCGAATCCTTTCTGGGCTTCCATTGGTCTATCTGTAGCACCGCTTCCATTAGGG
AGCGGAGTACAGTATGAGAGCTCGGTTTCTCTTGGATACTTAAATCAATCGTTTCAAAAT
GCAGTTATGGAGGGGATACGCTATGGCTGTGAACAAGGATTGTATGGTTGGAATGTGACG
GACTGTAAAATCTGTTTTAAGTATGGCTTATACTATAGCCCTGTTAGTACCCCAGCAGAT
TTTCGGATGCTTGCTCCTATTGTATTGGAACAAGTCTTAAAAAAAGCTGGAACAGAATTG
TTAGAGCCATATCTTAGTTTTAAAATTTATGCGCCACAGGAATATCTTTCACGAGCATAC
AACGATGCTCCTAAATATTGTGCGAACATCGTAGACACTCAATTGAAAAATAATGAGGTC
ATTCTTAGTGGAGAAATCCCTGCTCGGTGTATTCAAAAATATCGTAGTGATTTAACTTTC
TTTACAAATGGACGTAGTGTTTGTTTAACAGAGTTAAAAGGGTACCATGTTACTACCGGT
GAACCTGTTTGCCAGCCCCGTCGTCCAAATAGTCGGATAGATAAAGTACGATATATGTTC
AATAAAATAACTTAG
>48928|SRR3360963|Neisseria_gonorrhoeae||Neisseria_gonorrhoeae:1-1935
ATGGAGGAAAATCACATGAAAATTATTAATATTGGAGTTTTAGCTCATGTTGATGCAGGA
AAAACTACCTTAACAGAAAGCTTATTATATAACAGTGGAGCGATTACAGAATTAGGAAGC
GTGGACAAAGGTACAACGAGGACGGATAATACGCTTTTAGAACGTCAGAGAGGAATTACA
ATTCAGACAGGAATAACCTCTTTTCAGTGGGAAAATACGAAGGTGAACATCATAGACACG
CCAGGACATATGGATTTCTTAGCAGAAGTATATCGTTCATTATCAGTTTTAGATGGGGCA
ATTCTACTGATTTCTGCAAAAGATGGCGTACAAGCACAAACTCGTATATTATTTCATGCA
CTTAGGAAAATGGGGATTCCCACAATCTTTTTTATCAATAAGATTGACCAAAATGGAATT
GATTTATCAACGGTTTATCAGGATATTAAAGAGAAACTTTCTGCCGAAATTGTAATCAAA
CAGAAGGTAGAACTGTATCCTAATATGTGTGTGACGAACTTTACCGAATCTGAACAATGG
GATATGGTAATAGAAGGAAATGATTACCTTTTGGAGAAATATACGTCTGGGAAATTATTG
GAAGCATTAGAACTCGAACAAGAGGAAAGCATAAGATTTCATAATTGTTCCCTGTTCCCT
GTTTATCACGGAAGTGCAAAAAACAATATAGGGATTGATAACCTTATAGAAGTGATTACG
AATAAATTTTATTCATCAACACATCGAGGTCAGTCTGAACTTTGCGGAAAAGTTTTCAAA
ATTGAGTATTCGGAAAAAAGACAGCGTCTTGCATATATACGTCTTTATAGTGGCGTACTG
CATTTGCGAGATCCGGTTAGAATATCGGAAAAGGAAAAAATAAAAATTACAGAAATGTAT
ACTTCAATAAATGGTGAATTATGTAAAATCGATAAGGCTTATTCCGGGGAAATTGTTATT
TTGCAGAATGAGTTTTTGAAGTTAAATAGTGTTCTTGGAGATACAAAGCTATTGCCACAG
AGAGAGAGAATTGAAAATCCCCTCCCTCTGCTGCAAACGACTGTTGAACCGAGCAAACCT
CAACAAAGGGAAATGTTACTTGATGCACTTTTAGAAATCTCCGACAGTGACCCGCTTCTG
CGATATTATGTGGATTCTGCGACACATGAAATCATACTTTCTTTCTTAGGGAAAGTACAA
ATGGAAGTGACTTGTGCTCTGCTGCAAGAAAAGTATCATGTGGAGATAGAAATAAAAGAG
CCTACAGTCATTTATATGGAAAGACCGTTAAAAAAAGCAGAGTATACCATTCACATCGAA
GTTCCACCGAATCCTTTCTGGGCTTCCATTGGTCTATCTGTAGCACCGCTTCCATTAGGG
AGCGGAGTACAGTATGAGAGCTCGGTTTCTCTTGGATACTTAAATCAATCGTTTCAAAAT
GCAGTTATGGAGGGGATACGCTATGGCTGTGAACAAGGATTGTATGGTTGGAATGTGACG
GACTGTAAAATCTGTTTTAAGTATGGCTTATACTATAGCCCTGTTAGTACCCCAGCAGAT
TTTCGGATGCTTGCTCCTATTGTATTGGAACAAGTCTTAAAAAAAGCTGGAACAGAATTG
TTAGAGCCATATCTTAGTTTTAAAATTTATGCGCCACAGGAATATCTTTCACGAGCATAC
AACGATGCTCCTAAATATTGTGCGAACATCGTAGACACTCAATTGAAAAATAATGAGGTC
ATTCTTAGTGGAGAAATCCCTGCTCGGTGTATTCAAAAATATCGTAGTGATTTAACTTTC
TTTACAAATGGACGTAGTGTTTGTTTAACAGAGTTAAAAGGGTACCATGTTACTACCGGT
GAACCTGTTTGCCAGCCCCGTCGTCCAAATAGTCGGATAGATAAAGTACGATATATGTTC
AATAAAATAACTTAG
>48934|SRR3360969|Neisseria_gonorrhoeae||Neisseria_gonorrhoeae:1-1935
ATGGAGGAAAATCACATGAAAATTATTAATATTGGAGTTTTAGCTCATGTTGATGCAGGA
AAAACTACCTTAACAGAAAGCTTATTATATAACAGTGGAGCGATTACAGAATTAGGAAGC
GTGGACAAAGGTACAACGAGGACGGATAATACGCTTTTAGAACGTCAGAGAGGAATTACA
ATTCAGACAGGAATAACCTCTTTTCAGTGGGAAAATACGAAGGTGAACATCATAGACACG
CCAGGACATATGGATTTCTTAGCAGAAGTATATCGTTCATTATCAGTTTTAGATGGGGCA
ATTCTACTGATTTCTGCAAAAGATGGCGTACAAGCACAAACTCGTATATTATTTCATGCA
CTTAGGAAAATGGGGATTCCCACAATCTTTTTTATCAATAAGATTGACCAAAATGGAATT
GATTTATCAACGGTTTATCAGGATATTAAAGAGAAACTTTCTGCCGAAATTGTAATCAAA
CAGAAGGTAGAACTGTATCCTAATATGTGTGTGACGAACTTTACCGAATCTGAACAATGG
GATATGGTAATAGAAGGAAATGATTACCTTTTGGAGAAATATACGTCTGGGAAATTATTG
GAAGCATTAGAACTCGAACAAGAGGAAAGCATAAGATTTCATAATTGTTCCCTGTTCCCT
GTTTATCACGGAAGTGCAAAAAACAATATAGGGATTGATAACCTTATAGAAGTGATTACG
AATAAATTTTATTCATCAACACATCGAGGTCAGTCTGAACTTTGCGGAAAAGTTTTCAAA
ATTGAGTATTCGGAAAAAAGACAGCGTCTTGCATATATACGTCTTTATAGTGGCGTACTG
CATTTGCGAGATCCGGTTAGAATATCGGAAAAGGAAAAAATAAAAATTACAGAAATGTAT
ACTTCAATAAATGGTGAATTATGTAAAATCGATAAGGCTTATTCCGGGGAAATTGTTATT
TTGCAGAATGAGTTTTTGAAGTTAAATAGTGTTCTTGGAGATACAAAGCTATTGCCACAG
AGAGAGAGAATTGAAAATCCCCTCCCTCTGCTGCAAACGACTGTTGAACCGAGCAAACCT
CAACAAAGGGAAATGTTACTTGATGCACTTTTAGAAATCTCCGACAGTGACCCGCTTCTG
CGATATTATGTGGATTCTGCGACACATGAAATCATACTTTCTTTCTTAGGGAAAGTACAA
ATGGAAGTGACTTGTGCTCTGCTGCAAGAAAAGTATCATGTGGAGATAGAAATAAAAGAG
CCTACAGTCATTTATATGGAAAGACCGTTAAAAAAAGCAGAGTATACCATTCACATCGAA
GTTCCACCGAATCCTTTCTGGGCTTCCATTGGTCTATCTGTAGCACCGCTTCCATTAGGG
AGCGGAGTACAGTATGAGAGCTCGGTTTCTCTTGGATACTTAAATCAATCGTTTCAAAAT
GCAGTTATGGAGGGGATACGCTATGGCTGTGAACAAGGATTGTATGGTTGGAATGTGACG
GACTGTAAAATCTGTTTTAAGTATGGCTTATACTATAGCCCTGTTAGTACCCCAGCAGAT
TTTCGGATGCTTGCTCCTATTGTATTGGAACAAGTCTTAAAAAAAGCTGGAACAGAATTG
TTAGAGCCATATCTTAGTTTTAAAATTTATGCGCCACAGGAATATCTTTCACGAGCATAC
AACGATGCTCCTAAATATTGTGCGAACATCGTAGACACTCAATTGAAAAATAATGAGGTC
ATTCTTAGTGGAGAAATCCCTGCTCGGTGTATTCAAAAATATCGTAGTGATTTAACTTTC
TTTACAAATGGACGTAGTGTTTGTTTAACAGAGTTAAAAGGGTACCATGTTACTACCGGT
GAACCTGTTTGCCAGCCCCGTCGTCCAAATAGTCGGATAGATAAAGTACGATATATGTTC
AATAAAATAACTTAG
>48936|SRR3360971|Neisseria_gonorrhoeae||Neisseria_gonorrhoeae:1-1935
ATGGAGGAAAATCACATGAAAATTATTAATATTGGAGTTTTAGCTCATGTTGATGCAGGA
AAAACTACCTTAACAGAAAGCTTATTATATAACAGTGGAGCGATTACAGAATTAGGAAGC
GTGGACAAAGGTACAACGAGGACGGATAATACGCTTTTAGAACGTCAGAGAGGAATTACA
ATTCAGACAGGAATAACCTCTTTTCAGTGGGAAAATACGAAGGTGAACATCATAGACACG
CCAGGACATATGGATTTCTTAGCAGAAGTATATCGTTCATTATCAGTTTTAGATGGGGCA
ATTCTACTGATTTCTGCAAAAGATGGCGTACAAGCACAAACTCGTATATTATTTCATGCA
CTTAGGAAAATGGGGATTCCCACAATCTTTTTTATCAATAAGATTGACCAAAATGGAATT
GATTTATCAACGGTTTATCAGGATATTAAAGAGAAACTTTCTGCCGAAATTGTAATCAAA
CAGAAGGTAGAACTGTATCCTAATATGTGTGTGACGAACTTTACCGAATCTGAACAATGG
GATATGGTAATAGAAGGAAATGATTACCTTTTGGAGAAATATACGTCTGGGAAATTATTG
GAAGCATTAGAACTCGAACAAGAGGAAAGCATAAGATTTCATAATTGTTCCCTGTTCCCT
GTTTATCACGGAAGTGCAAAAAACAATATAGGGATTGATAACCTTATAGAAGTGATTACG
AATAAATTTTATTCATCAACACATCGAGGTCAGTCTGAACTTTGCGGAAAAGTTTTCAAA
ATTGAGTATTCGGAAAAAAGACAGCGTCTTGCATATATACGTCTTTATAGTGGCGTACTG
CATTTGCGAGATCCGGTTAGAATATCGGAAAAGGAAAAAATAAAAATTACAGAAATGTAT
ACTTCAATAAATGGTGAATTATGTAAAATCGATAAGGCTTATTCCGGGGAAATTGTTATT
TTGCAGAATGAGTTTTTGAAGTTAAATAGTGTTCTTGGAGATACAAAGCTATTGCCACAG
AGAGAGAGAATTGAAAATCCCCTCCCTCTGCTGCAAACGACTGTTGAACCGAGCAAACCT
CAACAAAGGGAAATGTTACTTGATGCACTTTTAGAAATCTCCGACAGTGACCCGCTTCTG
CGATATTATGTGGATTCTGCGACACATGAAATCATACTTTCTTTCTTAGGGAAAGTACAA
ATGGAAGTGACTTGTGCTCTGCTGCAAGAAAAGTATCATGTGGAGATAGAAATAAAAGAG
CCTACAGTCATTTATATGGAAAGACCGTTAAAAAAAGCAGAGTATACCATTCACATCGAA
GTTCCACCGAATCCTTTCTGGGCTTCCATTGGTCTATCTGTAGCACCGCTTCCATTAGGG
AGCGGAGTACAGTATGAGAGCTCGGTTTCTCTTGGATACTTAAATCAATCGTTTCAAAAT
GCAGTTATGGAGGGGATACGCTATGGCTGTGAACAAGGATTGTATGGTTGGAATGTGACG
GACTGTAAAATCTGTTTTAAGTATGGCTTATACTATAGCCCTGTTAGTACCCCAGCAGAT
TTTCGGATGCTTGCTCCTATTGTATTGGAACAAGTCTTAAAAAAAGCTGGAACAGAATTG
TTAGAGCCATATCTTAGTTTTAAAATTTATGCGCCACAGGAATATCTTTCACGAGCATAC
AACGATGCTCCTAAATATTGTGCGAACATCGTAGACACTCAATTGAAAAATAATGAGGTC
ATTCTTAGTGGAGAAATCCCTGCTCGGTGTATTCAAAAATATCGTAGTGATTTAACTTTC
TTTACAAATGGACGTAGTGTTTGTTTAACAGAGTTAAAAGGGTACCATGTTACTACCGGT
GAACCTGTTTGCCAGCCCCGTCGTCCAAATAGTCGGATAGATAAAGTACGATATATGTTC
AATAAAATAACTTAG
>48955|SRR3360990|Neisseria_gonorrhoeae||Neisseria_gonorrhoeae:1-1935
ATGGAGGAAAATCACATGAAAATTATTAATATTGGAGTTTTAGCTCATGTTGATGCAGGA
AAAACTACCTTAACAGAAAGCTTATTATATAACAGTGGAGCGATTACAGAATTAGGAAGC
GTGGACAAAGGTACAACGAGGACGGATAATACGCTTTTAGAACGTCAGAGAGGAATTACA
ATTCAGACAGGAATAACCTCTTTTCAGTGGGAAAATACGAAGGTGAACATCATAGACACG
CCAGGACATATGGATTTCTTAGCAGAAGTATATCGTTCATTATCAGTTTTAGATGGGGCA
ATTCTACTGATTTCTGCAAAAGATGGCGTACAAGCACAAACTCGTATATTATTTCATGCA
CTTAGGAAAATGGGGATTCCCACAATCTTTTTTATCAATAAGATTGACCAAAATGGAATT
GATTTATCAACGGTTTATCAGGATATTAAAGAGAAACTTTCTGCCGAAATTGTAATCAAA
CAGAAGGTAGAACTGTATCCTAATATGTGTGTGACGAACTTTACCGAATCTGAACAATGG
GATATGGTAATAGAAGGAAATGATTACCTTTTGGAGAAATATACGTCTGGGAAATTATTG
GAAGCATTAGAACTCGAACAAGAGGAAAGCATAAGATTTCATAATTGTTCCCTGTTCCCT
GTTTATCACGGAAGTGCAAAAAACAATATAGGGATTGATAACCTTATAGAAGTGATTACG
AATAAATTTTATTCATCAACACATCGAGGTCAGTCTGAACTTTGCGGAAAAGTTTTCAAA
ATTGAGTATTCGGAAAAAAGACAGCGTCTTGCATATATACGTCTTTATAGTGGCGTACTG
CATTTGCGAGATCCGGTTAGAATATCGGAAAAGGAAAAAATAAAAATTACAGAAATGTAT
ACTTCAATAAATGGTGAATTATGTAAAATCGATAAGGCTTATTCCGGGGAAATTGTTATT
TTGCAGAATGAGTTTTTGAAGTTAAATAGTGTTCTTGGAGATACAAAGCTATTGCCACAG
AGAGAGAGAATTGAAAATCCCCTCCCTCTGCTGCAAACGACTGTTGAACCGAGCAAACCT
CAACAAAGGGAAATGTTACTTGATGCACTTTTAGAAATCTCCGACAGTGACCCGCTTCTG
CGATATTATGTGGATTCTGCGACACATGAAATCATACTTTCTTTCTTAGGGAAAGTACAA
ATGGAAGTGACTTGTGCTCTGCTGCAAGAAAAGTATCATGTGGAGATAGAAATAAAAGAG
CCTACAGTCATTTATATGGAAAGACCGTTAAAAAAAGCAGAGTATACCATTCACATCGAA
GTTCCACCGAATCCTTTCTGGGCTTCCATTGGTCTATCTGTAGCACCGCTTCCATTAGGG
AGCGGAGTACAGTATGAGAGCTCGGTTTCTCTTGGATACTTAAATCAATCGTTTCAAAAT
GCAGTTATGGAGGGGATACGCTATGGCTGTGAACAAGGATTGTATGGTTGGAATGTGACG
GACTGTAAAATCTGTTTTAAGTATGGCTTATACTATAGCCCTGTTAGTACCCCAGCAGAT
TTTCGGATGCTTGCTCCTATTGTATTGGAACAAGTCTTAAAAAAAGCTGGAACAGAATTG
TTAGAGCCATATCTTAGTTTTAAAATTTATGCGCCACAGGAATATCTTTCACGAGCATAC
AACGATGCTCCTAAATATTGTGCGAACATCGTAGACACTCAATTGAAAAATAATGAGGTC
ATTCTTAGTGGAGAAATCCCTGCTCGGTGTATTCAAAAATATCGTAGTGATTTAACTTTC
TTTACAAATGGACGTAGTGTTTGTTTAACAGAGTTAAAAGGGTACCATGTTACTACCGGT
GAACCTGTTTGCCAGCCCCGTCGTCCAAATAGTCGGATAGATAAAGTACGATATATGTTC
AATAAAATAACTTAG
>48975|SRR3361025|Neisseria_gonorrhoeae||Neisseria_gonorrhoeae:1-1935
ATGGAGGAAAATCACATGAAAATTATTAATATTGGAGTTTTAGCTCATGTTGATGCAGGA
AAAACTACCTTAACAGAAAGCTTATTATATAACAGTGGAGCGATTACAGAATTAGGAAGC
GTGGACAAAGGTACAACGAGGACGGATAATACGCTTTTAGAACGTCAGAGAGGAATTACA
ATTCAGACAGGAATAACCTCTTTTCAGTGGGAAAATACGAAGGTGAACATCATAGACACG
CCAGGACATATGGATTTCTTAGCAGAAGTATATCGTTCATTATCAGTTTTAGATGGGGCA
ATTCTACTGATTTCTGCAAAAGATGGCGTACAAGCACAAACTCGTATATTATTTCATGCA
CTTAGGAAAATGGGGATTCCCACAATCTTTTTTATCAATAAGATTGACCAAAATGGAATT
GATTTATCAACGGTTTATCAGGATATTAAAGAGAAACTTTCTGCCGAAATTGTAATCAAA
CAGAAGGTAGAACTGTATCCTAATATGTGTGTGACGAACTTTACCGAATCTGAACAATGG
GATATGGTAATAGAAGGAAATGATTACCTTTTGGAGAAATATACGTCTGGGAAATTATTG
GAAGCATTAGAACTCGAACAAGAGGAAAGCATAAGATTTCATAATTGTTCCCTGTTCCCT
GTTTATCACGGAAGTGCAAAAAACAATATAGGGATTGATAACCTTATAGAAGTGATTACG
AATAAATTTTATTCATCAACACATCGAGGTCAGTCTGAACTTTGCGGAAAAGTTTTCAAA
ATTGAGTATTCGGAAAAAAGACAGCGTCTTGCATATATACGTCTTTATAGTGGCGTACTG
CATTTGCGAGATCCGGTTAGAATATCGGAAAAGGAAAAAATAAAAATTACAGAAATGTAT
ACTTCAATAAATGGTGAATTATGTAAAATCGATAAGGCTTATTCCGGGGAAATTGTTATT
TTGCAGAATGAGTTTTTGAAGTTAAATAGTGTTCTTGGAGATACAAAGCTATTGCCACAG
AGAGAGAGAATTGAAAATCCCCTCCCTCTGCTGCAAACGACTGTTGAACCGAGCAAACCT
CAACAAAGGGAAATGTTACTTGATGCACTTTTAGAAATCTCCGACAGTGACCCGCTTCTG
CGATATTATGTGGATTCTGCGACACATGAAATCATACTTTCTTTCTTAGGGAAAGTACAA
ATGGAAGTGACTTGTGCTCTGCTGCAAGAAAAGTATCATGTGGAGATAGAAATAAAAGAG
CCTACAGTCATTTATATGGAAAGACCGTTAAAAAAAGCAGAGTATACCATTCACATCGAA
GTTCCACCGAATCCTTTCTGGGCTTCCATTGGTCTATCTGTAGCACCGCTTCCATTAGGG
AGCGGAGTACAGTATGAGAGCTCGGTTTCTCTTGGATACTTAAATCAATCGTTTCAAAAT
GCAGTTATGGAGGGGATACGCTATGGCTGTGAACAAGGATTGTATGGTTGGAATGTGACG
GACTGTAAAATCTGTTTTAAGTATGGCTTATACTATAGCCCTGTTAGTACCCCAGCAGAT
TTTCGGATGCTTGCTCCTATTGTATTGGAACAAGTCTTAAAAAAAGCTGGAACAGAATTG
TTAGAGCCATATCTTAGTTTTAAAATTTATGCGCCACAGGAATATCTTTCACGAGCATAC
AACGATGCTCCTAAATATTGTGCGAACATCGTAGACACTCAATTGAAAAATAATGAGGTC
ATTCTTAGTGGAGAAATCCCTGCTCGGTGTATTCAAAAATATCGTAGTGATTTAACTTTC
TTTACAAATGGACGTAGTGTTTGTTTAACAGAGTTAAAAGGGTACCATGTTACTACCGGT
GAACCTGTTTGCCAGCCCCGTCGTCCAAATAGTCGGATAGATAAAGTACGATATATGTTC
AATAAAATAACTTAG
>49017|SRR3361129|Neisseria_gonorrhoeae||Neisseria_gonorrhoeae:1-1935
ATGGAGGAAAATCACATGAAAATTATTAATATTGGAGTTTTAGCTCATGTTGATGCAGGA
AAAACTACCTTAACAGAAAGCTTATTATATAACAGTGGAGCGATTACAGAATTAGGAAGC
GTGGACAAAGGTACAACGAGGACGGATAATACGCTTTTAGAACGTCAGAGAGGAATTACA
ATTCAGACAGGAATAACCTCTTTTCAGTGGGAAAATACGAAGGTGAACATCATAGACACG
CCAGGACATATGGATTTCTTAGCAGAAGTATATCGTTCATTATCAGTTTTAGATGGGGCA
ATTCTACTGATTTCTGCAAAAGATGGCGTACAAGCACAAACTCGTATATTATTTCATGCA
CTTAGGAAAATGGGGATTCCCACAATCTTTTTTATCAATAAGATTGACCAAAATGGAATT
GATTTATCAACGGTTTATCAGGATATTAAAGAGAAACTTTCTGCCGAAATTGTAATCAAA
CAGAAGGTAGAACTGTATCCTAATATGTGTGTGACGAACTTTACCGAATCTGAACAATGG
GATATGGTAATAGAAGGAAATGATTACCTTTTGGAGAAATATACGTCTGGGAAATTATTG
GAAGCATTAGAACTCGAACAAGAGGAAAGCATAAGATTTCATAATTGTTCCCTGTTCCCT
GTTTATCACGGAAGTGCAAAAAACAATATAGGGATTGATAACCTTATAGAAGTGATTACG
AATAAATTTTATTCATCAACACATCGAGGTCAGTCTGAACTTTGCGGAAAAGTTTTCAAA
ATTGAGTATTCGGAAAAAAGACAGCGTCTTGCATATATACGTCTTTATAGTGGCGTACTG
CATTTGCGAGATCCGGTTAGAATATCGGAAAAGGAAAAAATAAAAATTACAGAAATGTAT
ACTTCAATAAATGGTGAATTATGTAAAATCGATAAGGCTTATTCCGGGGAAATTGTTATT
TTGCAGAATGAGTTTTTGAAGTTAAATAGTGTTCTTGGAGATACAAAGCTATTGCCACAG
AGAGAGAGAATTGAAAATCCCCTCCCTCTGCTGCAAACGACTGTTGAACCGAGCAAACCT
CAACAAAGGGAAATGTTACTTGATGCACTTTTAGAAATCTCCGACAGTGACCCGCTTCTG
CGATATTATGTGGATTCTGCGACACATGAAATCATACTTTCTTTCTTAGGGAAAGTACAA
ATGGAAGTGACTTGTGCTCTGCTGCAAGAAAAGTATCATGTGGAGATAGAAATAAAAGAG
CCTACAGTCATTTATATGGAAAGACCGTTAAAAAAAGCAGAGTATACCATTCACATCGAA
GTTCCACCGAATCCTTTCTGGGCTTCCATTGGTCTATCTGTAGCACCGCTTCCATTAGGG
AGCGGAGTACAGTATGAGAGCTCGGTTTCTCTTGGATACTTAAATCAATCGTTTCAAAAT
GCAGTTATGGAGGGGATACGCTATGGCTGTGAACAAGGATTGTATGGTTGGAATGTGACG
GACTGTAAAATCTGTTTTAAGTATGGCTTATACTATAGCCCTGTTAGTACCCCAGCAGAT
TTTCGGATGCTTGCTCCTATTGTATTGGAACAAGTCTTAAAAAAAGCTGGAACAGAATTG
TTAGAGCCATATCTTAGTTTTAAAATTTATGCGCCACAGGAATATCTTTCACGAGCATAC
AACGATGCTCCTAAATATTGTGCGAACATCGTAGACACTCAATTGAAAAATAATGAGGTC
ATTCTTAGTGGAGAAATCCCTGCTCGGTGTATTCAAAAATATCGTAGTGATTTAACTTTC
TTTACAAATGGACGTAGTGTTTGTTTAACAGAGTTAAAAGGGTACCATGTTACTACCGGT
GAACCTGTTTGCCAGCCCCGTCGTCCAAATAGTCGGATAGATAAAGTACGATATATGTTC
AATAAAATAACTTAG
>49039|SRR3361151|Neisseria_gonorrhoeae||Neisseria_gonorrhoeae:1-1935
ATGGAGGAAAATCACATGAAAATTATTAATATTGGAGTTTTAGCTCATGTTGATGCAGGA
AAAACTACCTTAACAGAAAGCTTATTATATAACAGTGGAGCGATTACAGAATTAGGAAGC
GTGGACAAAGGTACAACGAGGACGGATAATACGCTTTTAGAACGTCAGAGAGGAATTACA
ATTCAGACAGGAATAACCTCTTTTCAGTGGGAAAATACGAAGGTGAACATCATAGACACG
CCAGGACATATGGATTTCTTAGCAGAAGTATATCGTTCATTATCAGTTTTAGATGGGGCA
ATTCTACTGATTTCTGCAAAAGATGGCGTACAAGCACAAACTCGTATATTATTTCATGCA
CTTAGGAAAATGGGGATTCCCACAATCTTTTTTATCAATAAGATTGACCAAAATGGAATT
GATTTATCAACGGTTTATCAGGATATTAAAGAGAAACTTTCTGCCGAAATTGTAATCAAA
CAGAAGGTAGAACTGTATCCTAATATGTGTGTGACGAACTTTACCGAATCTGAACAATGG
GATATGGTAATAGAAGGAAATGATTACCTTTTGGAGAAATATACGTCTGGGAAATTATTG
GAAGCATTAGAACTCGAACAAGAGGAAAGCATAAGATTTCATAATTGTTCCCTGTTCCCT
GTTTATCACGGAAGTGCAAAAAACAATATAGGGATTGATAACCTTATAGAAGTGATTACG
AATAAATTTTATTCATCAACACATCGAGGTCAGTCTGAACTTTGCGGAAAAGTTTTCAAA
ATTGAGTATTCGGAAAAAAGACAGCGTCTTGCATATATACGTCTTTATAGTGGCGTACTG
CATTTGCGAGATCCGGTTAGAATATCGGAAAAGGAAAAAATAAAAATTACAGAAATGTAT
ACTTCAATAAATGGTGAATTATGTAAAATCGATAAGGCTTATTCCGGGGAAATTGTTATT
TTGCAGAATGAGTTTTTGAAGTTAAATAGTGTTCTTGGAGATACAAAGCTATTGCCACAG
AGAGAGAGAATTGAAAATCCCCTCCCTCTGCTGCAAACGACTGTTGAACCGAGCAAACCT
CAACAAAGGGAAATGTTACTTGATGCACTTTTAGAAATCTCCGACAGTGACCCGCTTCTG
CGATATTATGTGGATTCTGCGACACATGAAATCATACTTTCTTTCTTAGGGAAAGTACAA
ATGGAAGTGACTTGTGCTCTGCTGCAAGAAAAGTATCATGTGGAGATAGAAATAAAAGAG
CCTACAGTCATTTATATGGAAAGACCGTTAAAAAAAGCAGAGTATACCATTCACATCGAA
GTTCCACCGAATCCTTTCTGGGCTTCCATTGGTCTATCTGTAGCACCGCTTCCATTAGGG
AGCGGAGTACAGTATGAGAGCTCGGTTTCTCTTGGATACTTAAATCAATCGTTTCAAAAT
GCAGTTATGGAGGGGATACGCTATGGCTGTGAACAAGGATTGTATGGTTGGAATGTGACG
GACTGTAAAATCTGTTTTAAGTATGGCTTATACTATAGCCCTGTTAGTACCCCAGCAGAT
TTTCGGATGCTTGCTCCTATTGTATTGGAACAAGTCTTAAAAAAAGCTGGAACAGAATTG
TTAGAGCCATATCTTAGTTTTAAAATTTATGCGCCACAGGAATATCTTTCACGAGCATAC
AACGATGCTCCTAAATATTGTGCGAACATCGTAGACACTCAATTGAAAAATAATGAGGTC
ATTCTTAGTGGAGAAATCCCTGCTCGGTGTATTCAAAAATATCGTAGTGATTTAACTTTC
TTTACAAATGGACGTAGTGTTTGTTTAACAGAGTTAAAAGGGTACCATGTTACTACCGGT
GAACCTGTTTGCCAGCCCCGTCGTCCAAATAGTCGGATAGATAAAGTACGATATATGTTC
AATAAAATAACTTAG
>49055|SRR3361168|Neisseria_gonorrhoeae||Neisseria_gonorrhoeae:1-1935
ATGGAGGAAAATCACATGAAAATTATTAATATTGGAGTTTTAGCTCATGTTGATGCAGGA
AAAACTACCTTAACAGAAAGCTTATTATATAACAGTGGAGCGATTACAGAATTAGGAAGC
GTGGACAAAGGTACAACGAGGACGGATAATACGCTTTTAGAACGTCAGAGAGGAATTACA
ATTCAGACAGGAATAACCTCTTTTCAGTGGGAAAATACGAAGGTGAACATCATAGACACG
CCAGGACATATGGATTTCTTAGCAGAAGTATATCGTTCATTATCAGTTTTAGATGGGGCA
ATTCTACTGATTTCTGCAAAAGATGGCGTACAAGCACAAACTCGTATATTATTTCATGCA
CTTAGGAAAATGGGGATTCCCACAATCTTTTTTATCAATAAGATTGACCAAAATGGAATT
GATTTATCAACGGTTTATCAGGATATTAAAGAGAAACTTTCTGCCGAAATTGTAATCAAA
CAGAAGGTAGAACTGTATCCTAATATGTGTGTGACGAACTTTACCGAATCTGAACAATGG
GATATGGTAATAGAAGGAAATGATTACCTTTTGGAGAAATATACGTCTGGGAAATTATTG
GAAGCATTAGAACTCGAACAAGAGGAAAGCATAAGATTTCATAATTGTTCCCTGTTCCCT
GTTTATCACGGAAGTGCAAAAAACAATATAGGGATTGATAACCTTATAGAAGTGATTACG
AATAAATTTTATTCATCAACACATCGAGGTCAGTCTGAACTTTGCGGAAAAGTTTTCAAA
ATTGAGTATTCGGAAAAAAGACAGCGTCTTGCATATATACGTCTTTATAGTGGCGTACTG
CATTTGCGAGATCCGGTTAGAATATCGGAAAAGGAAAAAATAAAAATTACAGAAATGTAT
ACTTCAATAAATGGTGAATTATGTAAAATCGATAAGGCTTATTCCGGGGAAATTGTTATT
TTGCAGAATGAGTTTTTGAAGTTAAATAGTGTTCTTGGAGATACAAAGCTATTGCCACAG
AGAGAGAGAATTGAAAATCCCCTCCCTCTGCTGCAAACGACTGTTGAACCGAGCAAACCT
CAACAAAGGGAAATGTTACTTGATGCACTTTTAGAAATCTCCGACAGTGACCCGCTTCTG
CGATATTATGTGGATTCTGCGACACATGAAATCATACTTTCTTTCTTAGGGAAAGTACAA
ATGGAAGTGACTTGTGCTCTGCTGCAAGAAAAGTATCATGTGGAGATAGAAATAAAAGAG
CCTACAGTCATTTATATGGAAAGACCGTTAAAAAAAGCAGAGTATACCATTCACATCGAA
GTTCCACCGAATCCTTTCTGGGCTTCCATTGGTCTATCTGTAGCACCGCTTCCATTAGGG
AGCGGAGTACAGTATGAGAGCTCGGTTTCTCTTGGATACTTAAATCAATCGTTTCAAAAT
GCAGTTATGGAGGGGATACGCTATGGCTGTGAACAAGGATTGTATGGTTGGAATGTGACG
GACTGTAAAATCTGTTTTAAGTATGGCTTATACTATAGCCCTGTTAGTACCCCAGCAGAT
TTTCGGATGCTTGCTCCTATTGTATTGGAACAAGTCTTAAAAAAAGCTGGAACAGAATTG
TTAGAGCCATATCTTAGTTTTAAAATTTATGCGCCACAGGAATATCTTTCACGAGCATAC
AACGATGCTCCTAAATATTGTGCGAACATCGTAGACACTCAATTGAAAAATAATGAGGTC
ATTCTTAGTGGAGAAATCCCTGCTCGGTGTATTCAAAAATATCGTAGTGATTTAACTTTC
TTTACAAATGGACGTAGTGTTTGTTTAACAGAGTTAAAAGGGTACCATGTTACTACCGGT
GAACCTGTTTGCCAGCCCCGTCGTCCAAATAGTCGGATAGATAAAGTACGATATATGTTC
AATAAAATAACTTAG
>49088|SRR3361223|Neisseria_gonorrhoeae||Neisseria_gonorrhoeae:1-1935
ATGGAGGAAAATCACATGAAAATTATTAATATTGGAGTTTTAGCTCATGTTGATGCAGGA
AAAACTACCTTAACAGAAAGCTTATTATATAACAGTGGAGCGATTACAGAATTAGGAAGC
GTGGACAAAGGTACAACGAGGACGGATAATACGCTTTTAGAACGTCAGAGAGGAATTACA
ATTCAGACAGGAATAACCTCTTTTCAGTGGGAAAATACGAAGGTGAACATCATAGACACG
CCAGGACATATGGATTTCTTAGCAGAAGTATATCGTTCATTATCAGTTTTAGATGGGGCA
ATTCTACTGATTTCTGCAAAAGATGGCGTACAAGCACAAACTCGTATATTATTTCATGCA
CTTAGGAAAATGGGGATTCCCACAATCTTTTTTATCAATAAGATTGACCAAAATGGAATT
GATTTATCAACGGTTTATCAGGATATTAAAGAGAAACTTTCTGCCGAAATTGTAATCAAA
CAGAAGGTAGAACTGTATCCTAATATGTGTGTGACGAACTTTACCGAATCTGAACAATGG
GATATGGTAATAGAAGGAAATGATTACCTTTTGGAGAAATATACGTCTGGGAAATTATTG
GAAGCATTAGAACTCGAACAAGAGGAAAGCATAAGATTTCATAATTGTTCCCTGTTCCCT
GTTTATCACGGAAGTGCAAAAAACAATATAGGGATTGATAACCTTATAGAAGTGATTACG
AATAAATTTTATTCATCAACACATCGAGGTCAGTCTGAACTTTGCGGAAAAGTTTTCAAA
ATTGAGTATTCGGAAAAAAGACAGCGTCTTGCATATATACGTCTTTATAGTGGCGTACTG
CATTTGCGAGATCCGGTTAGAATATCGGAAAAGGAAAAAATAAAAATTACAGAAATGTAT
ACTTCAATAAATGGTGAATTATGTAAAATCGATAAGGCTTATTCCGGGGAAATTGTTATT
TTGCAGAATGAGTTTTTGAAGTTAAATAGTGTTCTTGGAGATACAAAGCTATTGCCACAG
AGAGAGAGAATTGAAAATCCCCTCCCTCTGCTGCAAACGACTGTTGAACCGAGCAAACCT
CAACAAAGGGAAATGTTACTTGATGCACTTTTAGAAATCTCCGACAGTGACCCGCTTCTG
CGATATTATGTGGATTCTGCGACACATGAAATCATACTTTCTTTCTTAGGGAAAGTACAA
ATGGAAGTGACTTGTGCTCTGCTGCAAGAAAAGTATCATGTGGAGATAGAAATAAAAGAG
CCTACAGTCATTTATATGGAAAGACCGTTAAAAAAAGCAGAGTATACCATTCACATCGAA
GTTCCACCGAATCCTTTCTGGGCTTCCATTGGTCTATCTGTAGCACCGCTTCCATTAGGG
AGCGGAGTACAGTATGAGAGCTCGGTTTCTCTTGGATACTTAAATCAATCGTTTCAAAAT
GCAGTTATGGAGGGGATACGCTATGGCTGTGAACAAGGATTGTATGGTTGGAATGTGACG
GACTGTAAAATCTGTTTTAAGTATGGCTTATACTATAGCCCTGTTAGTACCCCAGCAGAT
TTTCGGATGCTTGCTCCTATTGTATTGGAACAAGTCTTAAAAAAAGCTGGAACAGAATTG
TTAGAGCCATATCTTAGTTTTAAAATTTATGCGCCACAGGAATATCTTTCACGAGCATAC
AACGATGCTCCTAAATATTGTGCGAACATCGTAGACACTCAATTGAAAAATAATGAGGTC
ATTCTTAGTGGAGAAATCCCTGCTCGGTGTATTCAAAAATATCGTAGTGATTTAACTTTC
TTTACAAATGGACGTAGTGTTTGTTTAACAGAGTTAAAAGGGTACCATGTTACTACCGGT
GAACCTGTTTGCCAGCCCCGTCGTCCAAATAGTCGGATAGATAAAGTACGATATATGTTC
AATAAAATAACTTAG
>49117|SRR3361252|Neisseria_gonorrhoeae||Neisseria_gonorrhoeae:1-1935
ATGGAGGAAAATCACATGAAAATTATTAATATTGGAGTTTTAGCTCATGTTGATGCAGGA
AAAACTACCTTAACAGAAAGCTTATTATATAACAGTGGAGCGATTACAGAATTAGGAAGC
GTGGACAAAGGTACAACGAGGACGGATAATACGCTTTTAGAACGTCAGAGAGGAATTACA
ATTCAGACAGGAATAACCTCTTTTCAGTGGGAAAATACGAAGGTGAACATCATAGACACG
CCAGGACATATGGATTTCTTAGCAGAAGTATATCGTTCATTATCAGTTTTAGATGGGGCA
ATTCTACTGATTTCTGCAAAAGATGGCGTACAAGCACAAACTCGTATATTATTTCATGCA
CTTAGGAAAATGGGGATTCCCACAATCTTTTTTATCAATAAGATTGACCAAAATGGAATT
GATTTATCAACGGTTTATCAGGATATTAAAGAGAAACTTTCTGCCGAAATTGTAATCAAA
CAGAAGGTAGAACTGTATCCTAATATGTGTGTGACGAACTTTACCGAATCTGAACAATGG
GATATGGTAATAGAAGGAAATGATTACCTTTTGGAGAAATATACGTCTGGGAAATTATTG
GAAGCATTAGAACTCGAACAAGAGGAAAGCATAAGATTTCATAATTGTTCCCTGTTCCCT
GTTTATCACGGAAGTGCAAAAAACAATATAGGGATTGATAACCTTATAGAAGTGATTACG
AATAAATTTTATTCATCAACACATCGAGGTCAGTCTGAACTTTGCGGAAAAGTTTTCAAA
ATTGAGTATTCGGAAAAAAGACAGCGTCTTGCATATATACGTCTTTATAGTGGCGTACTG
CATTTGCGAGATCCGGTTAGAATATCGGAAAAGGAAAAAATAAAAATTACAGAAATGTAT
ACTTCAATAAATGGTGAATTATGTAAAATCGATAAGGCTTATTCCGGGGAAATTGTTATT
TTGCAGAATGAGTTTTTGAAGTTAAATAGTGTTCTTGGAGATACAAAGCTATTGCCACAG
AGAGAGAGAATTGAAAATCCCCTCCCTCTGCTGCAAACGACTGTTGAACCGAGCAAACCT
CAACAAAGGGAAATGTTACTTGATGCACTTTTAGAAATCTCCGACAGTGACCCGCTTCTG
CGATATTATGTGGATTCTGCGACACATGAAATCATACTTTCTTTCTTAGGGAAAGTACAA
ATGGAAGTGACTTGTGCTCTGCTGCAAGAAAAGTATCATGTGGAGATAGAAATAAAAGAG
CCTACAGTCATTTATATGGAAAGACCGTTAAAAAAAGCAGAGTATACCATTCACATCGAA
GTTCCACCGAATCCTTTCTGGGCTTCCATTGGTCTATCTGTAGCACCGCTTCCATTAGGG
AGCGGAGTACAGTATGAGAGCTCGGTTTCTCTTGGATACTTAAATCAATCGTTTCAAAAT
GCAGTTATGGAGGGGATACGCTATGGCTGTGAACAAGGATTGTATGGTTGGAATGTGACG
GACTGTAAAATCTGTTTTAAGTATGGCTTATACTATAGCCCTGTTAGTACCCCAGCAGAT
TTTCGGATGCTTGCTCCTATTGTATTGGAACAAGTCTTAAAAAAAGCTGGAACAGAATTG
TTAGAGCCATATCTTAGTTTTAAAATTTATGCGCCACAGGAATATCTTTCACGAGCATAC
AACGATGCTCCTAAATATTGTGCGAACATCGTAGACACTCAATTGAAAAATAATGAGGTC
ATTCTTAGTGGAGAAATCCCTGCTCGGTGTATTCAAAAATATCGTAGTGATTTAACTTTC
TTTACAAATGGACGTAGTGTTTGTTTAACAGAGTTAAAAGGGTACCATGTTACTACCGGT
GAACCTGTTTGCCAGCCCCGTCGTCCAAATAGTCGGATAGATAAAGTACGATATATGTTC
AATAAAATAACTTAG
>49177|SRR3361315|Neisseria_gonorrhoeae|16|Neisseria_gonorrhoeae:1-1935
ATGGAGGAAAATCACATGAAAATTATTAATATTGGAGTTTTAGCTCATGTTGATGCAGGA
AAAACTACCTTAACAGAAAGCTTATTATATAACAGTGGAGCGATTACAGAATTAGGAAGC
GTGGACAAAGGTACAACGAGGACGGATAATACGCTTTTAGAACGTCAGAGAGGAATTACA
ATTCAGACAGGAATAACCTCTTTTCAGTGGGAAAATACGAAGGTGAACATCATAGACACG
CCAGGACATATGGATTTCTTAGCAGAAGTATATCGTTCATTATCAGTTTTAGATGGGGCA
ATTCTACTGATTTCTGCAAAAGATGGCGTACAAGCACAAACTCGTATATTATTTCATGCA
CTTAGGAAAATGGGGATTCCCACAATCTTTTTTATCAATAAGATTGACCAAAATGGAATT
GATTTATCAACGGTTTATCAGGATATTAAAGAGAAACTTTCTGCCGAAATTGTAATCAAA
CAGAAGGTAGAACTGTATCCTAATATGTGTGTGACGAACTTTACCGAATCTGAACAATGG
GATATGGTAATAGAAGGAAATGATTACCTTTTGGAGAAATATACGTCTGGGAAATTATTG
GAAGCATTAGAACTCGAACAAGAGGAAAGCATAAGATTTCATAATTGTTCCCTGTTCCCT
GTTTATCACGGAAGTGCAAAAAACAATATAGGGATTGATAACCTTATAGAAGTGATTACG
AATAAATTTTATTCATCAACACATCGAGGTCAGTCTGAACTTTGCGGAAAAGTTTTCAAA
ATTGAGTATTCGGAAAAAAGACAGCGTCTTGCATATATACGTCTTTATAGTGGCGTACTG
CATTTGCGAGATCCGGTTAGAATATCGGAAAAGGAAAAAATAAAAATTACAGAAATGTAT
ACTTCAATAAATGGTGAATTATGTAAAATCGATAAGGCTTATTCCGGGGAAATTGTTATT
TTGCAGAATGAGTTTTTGAAGTTAAATAGTGTTCTTGGAGATACAAAGCTATTGCCACAG
AGAGAGAGAATTGAAAATCCCCTCCCTCTGCTGCAAACGACTGTTGAACCGAGCAAACCT
CAACAAAGGGAAATGTTACTTGATGCACTTTTAGAAATCTCCGACAGTGACCCGCTTCTG
CGATATTATGTGGATTCTGCGACACATGAAATCATACTTTCTTTCTTAGGGAAAGTACAA
ATGGAAGTGACTTGTGCTCTGCTGCAAGAAAAGTATCATGTGGAGATAGAAATAAAAGAG
CCTACAGTCATTTATATGGAAAGACCGTTAAAAAAAGCAGAGTATACCATTCACATCGAA
GTTCCACCGAATCCTTTCTGGGCTTCCATTGGTCTATCTGTAGCACCGCTTCCATTAGGG
AGCGGAGTACAGTATGAGAGCTCGGTTTCTCTTGGATACTTAAATCAATCGTTTCAAAAT
GCAGTTATGGAGGGGATACGCTATGGCTGTGAACAAGGATTGTATGGTTGGAATGTGACG
GACTGTAAAATCTGTTTTAAGTATGGCTTATACTATAGCCCTGTTAGTACCCCAGCAGAT
TTTCGGATGCTTGCTCCTATTGTATTGGAACAAGTCTTAAAAAAAGCTGGAACAGAATTG
TTAGAGCCATATCTTAGTTTTAAAATTTATGCGCCACAGGAATATCTTTCACGAGCATAC
AACGATGCTCCTAAATATTGTGCGAACATCGTAGACACTCAATTGAAAAATAATGAGGTC
ATTCTTAGTGGAGAAATCCCTGCTCGGTGTATTCAAAAATATCGTAGTGATTTAACTTTC
TTTACAAATGGACGTAGTGTTTGTTTAACAGAGTTAAAAGGGTACCATGTTACTACCGGT
GAACCTGTTTGCCAGCCCCGTCGTCCAAATAGTCGGATAGATAAAGTACGATATATGTTC
AATAAAATAACTTAG
>49181|SRR3361319|Neisseria_gonorrhoeae||Neisseria_gonorrhoeae:1-1935
ATGGAGGAAAATCACATGAAAATTATTAATATTGGAGTTTTAGCTCATGTTGATGCAGGA
AAAACTACCTTAACAGAAAGCTTATTATATAACAGTGGAGCGATTACAGAATTAGGAAGC
GTGGACAAAGGTACAACGAGGACGGATAATACGCTTTTAGAACGTCAGAGAGGAATTACA
ATTCAGACAGGAATAACCTCTTTTCAGTGGGAAAATACGAAGGTGAACATCATAGACACG
CCAGGACATATGGATTTCTTAGCAGAAGTATATCGTTCATTATCAGTTTTAGATGGGGCA
ATTCTACTGATTTCTGCAAAAGATGGCGTACAAGCACAAACTCGTATATTATTTCATGCA
CTTAGGAAAATGGGGATTCCCACAATCTTTTTTATCAATAAGATTGACCAAAATGGAATT
GATTTATCAACGGTTTATCAGGATATTAAAGAGAAACTTTCTGCCGAAATTGTAATCAAA
CAGAAGGTAGAACTGTATCCTAATATGTGTGTGACGAACTTTACCGAATCTGAACAATGG
GATATGGTAATAGAAGGAAATGATTACCTTTTGGAGAAATATACGTCTGGGAAATTATTG
GAAGCATTAGAACTCGAACAAGAGGAAAGCATAAGATTTCATAATTGTTCCCTGTTCCCT
GTTTATCACGGAAGTGCAAAAAACAATATAGGGATTGATAACCTTATAGAAGTGATTACG
AATAAATTTTATTCATCAACACATCGAGGTCAGTCTGAACTTTGCGGAAAAGTTTTCAAA
ATTGAGTATTCGGAAAAAAGACAGCGTCTTGCATATATACGTCTTTATAGTGGCGTACTG
CATTTGCGAGATCCGGTTAGAATATCGGAAAAGGAAAAAATAAAAATTACAGAAATGTAT
ACTTCAATAAATGGTGAATTATGTAAAATCGATAAGGCTTATTCCGGGGAAATTGTTATT
TTGCAGAATGAGTTTTTGAAGTTAAATAGTGTTCTTGGAGATACAAAGCTATTGCCACAG
AGAGAGAGAATTGAAAATCCCCTCCCTCTGCTGCAAACGACTGTTGAACCGAGCAAACCT
CAACAAAGGGAAATGTTACTTGATGCACTTTTAGAAATCTCCGACAGTGACCCGCTTCTG
CGATATTATGTGGATTCTGCGACACATGAAATCATACTTTCTTTCTTAGGGAAAGTACAA
ATGGAAGTGACTTGTGCTCTGCTGCAAGAAAAGTATCATGTGGAGATAGAAATAAAAGAG
CCTACAGTCATTTATATGGAAAGACCGTTAAAAAAAGCAGAGTATACCATTCACATCGAA
GTTCCACCGAATCCTTTCTGGGCTTCCATTGGTCTATCTGTAGCACCGCTTCCATTAGGG
AGCGGAGTACAGTATGAGAGCTCGGTTTCTCTTGGATACTTAAATCAATCGTTTCAAAAT
GCAGTTATGGAGGGGATACGCTATGGCTGTGAACAAGGATTGTATGGTTGGAATGTGACG
GACTGTAAAATCTGTTTTAAGTATGGCTTATACTATAGCCCTGTTAGTACCCCAGCAGAT
TTTCGGATGCTTGCTCCTATTGTATTGGAACAAGTCTTAAAAAAAGCTGGAACAGAATTG
TTAGAGCCATATCTTAGTTTTAAAATTTATGCGCCACAGGAATATCTTTCACGAGCATAC
AACGATGCTCCTAAATATTGTGCGAACATCGTAGACACTCAATTGAAAAATAATGAGGTC
ATTCTTAGTGGAGAAATCCCTGCTCGGTGTATTCAAAAATATCGTAGTGATTTAACTTTC
TTTACAAATGGACGTAGTGTTTGTTTAACAGAGTTAAAAGGGTACCATGTTACTACCGGT
GAACCTGTTTGCCAGCCCCGTCGTCCAAATAGTCGGATAGATAAAGTACGATATATGTTC
AATAAAATAACTTAG
>49190|SRR3361328|Neisseria_gonorrhoeae|16|Neisseria_gonorrhoeae:1-1935
ATGGAGGAAAATCACATGAAAATTATTAATATTGGAGTTTTAGCTCATGTTGATGCAGGA
AAAACTACCTTAACAGAAAGCTTATTATATAACAGTGGAGCGATTACAGAATTAGGAAGC
GTGGACAAAGGTACAACGAGGACGGATAATACGCTTTTAGAACGTCAGAGAGGAATTACA
ATTCAGACAGGAATAACCTCTTTTCAGTGGGAAAATACGAAGGTGAACATCATAGACACG
CCAGGACATATGGATTTCTTAGCAGAAGTATATCGTTCATTATCAGTTTTAGATGGGGCA
ATTCTACTGATTTCTGCAAAAGATGGCGTACAAGCACAAACTCGTATATTATTTCATGCA
CTTAGGAAAATGGGGATTCCCACAATCTTTTTTATCAATAAGATTGACCAAAATGGAATT
GATTTATCAACGGTTTATCAGGATATTAAAGAGAAACTTTCTGCCGAAATTGTAATCAAA
CAGAAGGTAGAACTGTATCCTAATATGTGTGTGACGAACTTTACCGAATCTGAACAATGG
GATATGGTAATAGAAGGAAATGATTACCTTTTGGAGAAATATACGTCTGGGAAATTATTG
GAAGCATTAGAACTCGAACAAGAGGAAAGCATAAGATTTCATAATTGTTCCCTGTTCCCT
GTTTATCACGGAAGTGCAAAAAACAATATAGGGATTGATAACCTTATAGAAGTGATTACG
AATAAATTTTATTCATCAACACATCGAGGTCAGTCTGAACTTTGCGGAAAAGTTTTCAAA
ATTGAGTATTCGGAAAAAAGACAGCGTCTTGCATATATACGTCTTTATAGTGGCGTACTG
CATTTGCGAGATCCGGTTAGAATATCGGAAAAGGAAAAAATAAAAATTACAGAAATGTAT
ACTTCAATAAATGGTGAATTATGTAAAATCGATAAGGCTTATTCCGGGGAAATTGTTATT
TTGCAGAATGAGTTTTTGAAGTTAAATAGTGTTCTTGGAGATACAAAGCTATTGCCACAG
AGAGAGAGAATTGAAAATCCCCTCCCTCTGCTGCAAACGACTGTTGAACCGAGCAAACCT
CAACAAAGGGAAATGTTACTTGATGCACTTTTAGAAATCTCCGACAGTGACCCGCTTCTG
CGATATTATGTGGATTCTGCGACACATGAAATCATACTTTCTTTCTTAGGGAAAGTACAA
ATGGAAGTGACTTGTGCTCTGCTGCAAGAAAAGTATCATGTGGAGATAGAAATAAAAGAG
CCTACAGTCATTTATATGGAAAGACCGTTAAAAAAAGCAGAGTATACCATTCACATCGAA
GTTCCACCGAATCCTTTCTGGGCTTCCATTGGTCTATCTGTAGCACCGCTTCCATTAGGG
AGCGGAGTACAGTATGAGAGCTCGGTTTCTCTTGGATACTTAAATCAATCGTTTCAAAAT
GCAGTTATGGAGGGGATACGCTATGGCTGTGAACAAGGATTGTATGGTTGGAATGTGACG
GACTGTAAAATCTGTTTTAAGTATGGCTTATACTATAGCCCTGTTAGTACCCCAGCAGAT
TTTCGGATGCTTGCTCCTATTGTATTGGAACAAGTCTTAAAAAAAGCTGGAACAGAATTG
TTAGAGCCATATCTTAGTTTTAAAATTTATGCGCCACAGGAATATCTTTCACGAGCATAC
AACGATGCTCCTAAATATTGTGCGAACATCGTAGACACTCAATTGAAAAATAATGAGGTC
ATTCTTAGTGGAGAAATCCCTGCTCGGTGTATTCAAAAATATCGTAGTGATTTAACTTTC
TTTACAAATGGACGTAGTGTTTGTTTAACAGAGTTAAAAGGGTACCATGTTACTACCGGT
GAACCTGTTTGCCAGCCCCGTCGTCCAAATAGTCGGATAGATAAAGTACGATATATGTTC
AATAAAATAACTTAG
>49218|SRR3361357|Neisseria_gonorrhoeae||Neisseria_gonorrhoeae:1-1935
ATGGAGGAAAATCACATGAAAATTATTAATATTGGAGTTTTAGCTCATGTTGATGCAGGA
AAAACTACCTTAACAGAAAGCTTATTATATAACAGTGGAGCGATTACAGAATTAGGAAGC
GTGGACAAAGGTACAACGAGGACGGATAATACGCTTTTAGAACGTCAGAGAGGAATTACA
ATTCAGACAGGAATAACCTCTTTTCAGTGGGAAAATACGAAGGTGAACATCATAGACACG
CCAGGACATATGGATTTCTTAGCAGAAGTATATCGTTCATTATCAGTTTTAGATGGGGCA
ATTCTACTGATTTCTGCAAAAGATGGCGTACAAGCACAAACTCGTATATTATTTCATGCA
CTTAGGAAAATGGGGATTCCCACAATCTTTTTTATCAATAAGATTGACCAAAATGGAATT
GATTTATCAACGGTTTATCAGGATATTAAAGAGAAACTTTCTGCCGAAATTGTAATCAAA
CAGAAGGTAGAACTGTATCCTAATATGTGTGTGACGAACTTTACCGAATCTGAACAATGG
GATATGGTAATAGAAGGAAATGATTACCTTTTGGAGAAATATACGTCTGGGAAATTATTG
GAAGCATTAGAACTCGAACAAGAGGAAAGCATAAGATTTCATAATTGTTCCCTGTTCCCT
GTTTATCACGGAAGTGCAAAAAACAATATAGGGATTGATAACCTTATAGAAGTGATTACG
AATAAATTTTATTCATCAACACATCGAGGTCAGTCTGAACTTTGCGGAAAAGTTTTCAAA
ATTGAGTATTCGGAAAAAAGACAGCGTCTTGCATATATACGTCTTTATAGTGGCGTACTG
CATTTGCGAGATCCGGTTAGAATATCGGAAAAGGAAAAAATAAAAATTACAGAAATGTAT
ACTTCAATAAATGGTGAATTATGTAAAATCGATAAGGCTTATTCCGGGGAAATTGTTATT
TTGCAGAATGAGTTTTTGAAGTTAAATAGTGTTCTTGGAGATACAAAGCTATTGCCACAG
AGAGAGAGAATTGAAAATCCCCTCCCTCTGCTGCAAACGACTGTTGAACCGAGCAAACCT
CAACAAAGGGAAATGTTACTTGATGCACTTTTAGAAATCTCCGACAGTGACCCGCTTCTG
CGATATTATGTGGATTCTGCGACACATGAAATCATACTTTCTTTCTTAGGGAAAGTACAA
ATGGAAGTGACTTGTGCTCTGCTGCAAGAAAAGTATCATGTGGAGATAGAAATAAAAGAG
CCTACAGTCATTTATATGGAAAGACCGTTAAAAAAAGCAGAGTATACCATTCACATCGAA
GTTCCACCGAATCCTTTCTGGGCTTCCATTGGTCTATCTGTAGCACCGCTTCCATTAGGG
AGCGGAGTACAGTATGAGAGCTCGGTTTCTCTTGGATACTTAAATCAATCGTTTCAAAAT
GCAGTTATGGAGGGGATACGCTATGGCTGTGAACAAGGATTGTATGGTTGGAATGTGACG
GACTGTAAAATCTGTTTTAAGTATGGCTTATACTATAGCCCTGTTAGTACCCCAGCAGAT
TTTCGGATGCTTGCTCCTATTGTATTGGAACAAGTCTTAAAAAAAGCTGGAACAGAATTG
TTAGAGCCATATCTTAGTTTTAAAATTTATGCGCCACAGGAATATCTTTCACGAGCATAC
AACGATGCTCCTAAATATTGTGCGAACATCGTAGACACTCAATTGAAAAATAATGAGGTC
ATTCTTAGTGGAGAAATCCCTGCTCGGTGTATTCAAAAATATCGTAGTGATTTAACTTTC
TTTACAAATGGACGTAGTGTTTGTTTAACAGAGTTAAAAGGGTACCATGTTACTACCGGT
GAACCTGTTTGCCAGCCCCGTCGTCCAAATAGTCGGATAGATAAAGTACGATATATGTTC
AATAAAATAACTTAG
>50488|542364|Neisseria_gonorrhoeae|32|Neisseria_gonorrhoeae:1-1935
ATGGAGGAAAATCACATGAAAATTATTAATATTGGAGTTTTAGCTCATGTTGATGCAGGA
AAAACTACCTTAACAGAAAGCTTATTATATAACAGTGGAGCGATTACAGAATTAGGAAGC
GTGGACAAAGGTACAACGAGGACGGATAATACGCTTTTAGAACGTCAGAGAGGAATTACA
ATTCAGACAGGAATAACCTCTTTTCAGTGGGAAAATACGAAGGTGAACATCATAGACACG
CCAGGACATATGGATTTCTTAGCAGAAGTATATCGTTCATTATCAGTTTTAGATGGGGCA
ATTCTACTGATTTCTGCAAAAGATGGCGTACAAGCACAAACTCGTATATTATTTCATGCA
CTTAGGAAAATGGGGATTCCCACAATCTTTTTTATCAATAAGATTGACCAAAATGGAATT
GATTTATCAACGGTTTATCAGGATATTAAAGAGAAACTTTCTGCCGAAATTGTAATCAAA
CAGAAGGTAGAACTGTATCCTAATATGTGTGTGACGAACTTTACCGAATCTGAACAATGG
GATATGGTAATAGAAGGAAATGATTACCTTTTGGAGAAATATACGTCTGGGAAATTATTG
GAAGCATTAGAACTCGAACAAGAGGAAAGCATAAGATTTCATAATTGTTCCCTGTTCCCT
GTTTATCACGGAAGTGCAAAAAACAATATAGGGATTGATAACCTTATAGAAGTGATTACG
AATAAATTTTATTCATCAACACATCGAGGTCAGTCTGAACTTTGCGGAAAAGTTTTCAAA
ATTGAGTATTCGGAAAAAAGACAGCGTCTTGCATATATACGTCTTTATAGTGGCGTACTG
CATTTGCGAGATCCGGTTAGAATATCGGAAAAGGAAAAAATAAAAATTACAGAAATGTAT
ACTTCAATAAATGGTGAATTATGTAAAATCGATAAGGCTTATTCCGGGGAAATTGTTATT
TTGCAGAATGAGTTTTTGAAGTTAAATAGTGTTCTTGGAGATACAAAGCTATTGCCACAG
AGAGAGAGAATTGAAAATCCCCTCCCTCTGCTGCAAACGACTGTTGAACCGAGCAAACCT
CAACAAAGGGAAATGTTACTTGATGCACTTTTAGAAATCTCCGACAGTGACCCGCTTCTG
CGATATTATGTGGATTCTGCGACACATGAAATCATACTTTCTTTCTTAGGGAAAGTACAA
ATGGAAGTGACTTGTGCTCTGCTGCAAGAAAAGTATCATGTGGAGATAGAAATAAAAGAG
CCTACAGTCATTTATATGGAAAGACCGTTAAAAAAAGCAGAGTATACCATTCACATCGAA
GTTCCACCGAATCCTTTCTGGGCTTCCATTGGTCTATCTGTAGCACCGCTTCCATTAGGG
AGCGGAGTACAGTATGAGAGCTCGGTTTCTCTTGGATACTTAAATCAATCGTTTCAAAAT
GCAGTTATGGAGGGGATACGCTATGGCTGTGAACAAGGATTGTATGGTTGGAATGTGACG
GACTGTAAAATCTGTTTTAAGTATGGCTTATACTATAGCCCTGTTAGTACCCCAGCAGAT
TTTCGGATGCTTGCTCCTATTGTATTGGAACAAGTCTTAAAAAAAGCTGGAACAGAATTG
TTAGAGCCATATCTTAGTTTTAAAATTTATGCGCCACAGGAATATCTTTCACGAGCATAC
AACGATGCTCCTAAATATTGTGCGAACATCGTAGACACTCAATTGAAAAATAATGAGGTC
ATTCTTAGTGGAGAAATCCCTGCTCGGTGTATTCAAAAATATCGTAGTGATTTAACTTTC
TTTACAAATGGACGTAGTGTTTGTTTAACAGAGTTAAAAGGGTACCATGTTACTACCGGT
GAACCTGTTTGCCAGCCCCGTCGTCCAAATAGTCGGATAGATAAAGTACGATATATGTTC
AATAAAATAACTTAG
>51105|550339|Neisseria_gonorrhoeae|64|Neisseria_gonorrhoeae:1-1935
ATGGAGGAAAATCACATGAAAATTATTAATATTGGAGTTTTAGCTCATGTTGATGCAGGA
AAAACTACCTTAACAGAAAGCTTATTATATAACAGTGGAGCGATTACAGAATTAGGAAGC
GTGGACAAAGGTACAACGAGGACGGATAATACGCTTTTAGAACGTCAGAGAGGAATTACA
ATTCAGACAGGAATAACCTCTTTTCAGTGGGAAAATACGAAGGTGAACATCATAGACACG
CCAGGACATATGGATTTCTTAGCAGAAGTATATCGTTCATTATCAGTTTTAGATGGGGCA
ATTCTACTGATTTCTGCAAAAGATGGCGTACAAGCACAAACTCGTATATTATTTCATGCA
CTTAGGAAAATGGGGATTCCCACAATCTTTTTTATCAATAAGATTGACCAAAATGGAATT
GATTTATCAACGGTTTATCAGGATATTAAAGAGAAACTTTCTGCCGAAATTGTAATCAAA
CAGAAGGTAGAACTGTATCCTAATATGTGTGTGACGAACTTTACCGAATCTGAACAATGG
GATATGGTAATAGAAGGAAATGATTACCTTTTGGAGAAATATACGTCTGGGAAATTATTG
GAAGCATTAGAACTCGAACAAGAGGAAAGCATAAGATTTCATAATTGTTCCCTGTTCCCT
GTTTATCACGGAAGTGCAAAAAACAATATAGGGATTGATAACCTTATAGAAGTGATTACG
AATAAATTTTATTCATCAACACATCGAGGTCAGTCTGAACTTTGCGGAAAAGTTTTCAAA
ATTGAGTATTCGGAAAAAAGACAGCGTCTTGCATATATACGTCTTTATAGTGGCGTACTG
CATTTGCGAGATCCGGTTAGAATATCGGAAAAGGAAAAAATAAAAATTACAGAAATGTAT
ACTTCAATAAATGGTGAATTATGTAAAATCGATAAGGCTTATTCCGGGGAAATTGTTATT
TTGCAGAATGAGTTTTTGAAGTTAAATAGTGTTCTTGGAGATACAAAGCTATTGCCACAG
AGAGAGAGAATTGAAAATCCCCTCCCTCTGCTGCAAACGACTGTTGAACCGAGCAAACCT
CAACAAAGGGAAATGTTACTTGATGCACTTTTAGAAATCTCCGACAGTGACCCGCTTCTG
CGATATTATGTGGATTCTGCGACACATGAAATCATACTTTCTTTCTTAGGGAAAGTACAA
ATGGAAGTGACTTGTGCTCTGCTGCAAGAAAAGTATCATGTGGAGATAGAAATAAAAGAG
CCTACAGTCATTTATATGGAAAGACCGTTAAAAAAAGCAGAGTATACCATTCACATCGAA
GTTCCACCGAATCCTTTCTGGGCTTCCATTGGTCTATCTGTAGCACCGCTTCCATTAGGG
AGCGGAGTACAGTATGAGAGCTCGGTTTCTCTTGGATACTTAAATCAATCGTTTCAAAAT
GCAGTTATGGAGGGGATACGCTATGGCTGTGAACAAGGATTGTATGGTTGGAATGTGACG
GACTGTAAAATCTGTTTTAAGTATGGCTTATACTATAGCCCTGTTAGTACCCCAGCAGAT
TTTCGGATGCTTGCTCCTATTGTATTGGAACAAGTCTTAAAAAAAGCTGGAACAGAATTG
TTAGAGCCATATCTTAGTTTTAAAATTTATGCGCCACAGGAATATCTTTCACGAGCATAC
AACGATGCTCCTAAATATTGTGCGAACATCGTAGACACTCAATTGAAAAATAATGAGGTC
ATTCTTAGTGGAGAAATCCCTGCTCGGTGTATTCAAAAATATCGTAGTGATTTAACTTTC
TTTACAAATGGACGTAGTGTTTGTTTAACAGAGTTAAAAGGGTACCATGTTACTACCGGT
GAACCTGTTTGCCAGCCCCGTCGTCCAAATAGTCGGATAGATAAAGTACGATATATGTTC
AATAAAATAACTTAG
>51671|552885|Neisseria_gonorrhoeae|8|Neisseria_gonorrhoeae:1-1935
ATGGAGGAAAATCACATGAAAATTATTAATATTGGAGTTTTAGCTCATGTTGATGCAGGA
AAAACTACCTTAACAGAAAGCTTATTATATAACAGTGGAGCGATTACAGAATTAGGAAGC
GTGGACAAAGGTACAACGAGGACGGATAATACGCTTTTAGAACGTCAGAGAGGAATTACA
ATTCAGACAGGAATAACCTCTTTTCAGTGGGAAAATACGAAGGTGAACATCATAGACACG
CCAGGACATATGGATTTCTTAGCAGAAGTATATCGTTCATTATCAGTTTTAGATGGGGCA
ATTCTACTGATTTCTGCAAAAGATGGCGTACAAGCACAAACTCGTATATTATTTCATGCA
CTTAGGAAAATGGGGATTCCCACAATCTTTTTTATCAATAAGATTGACCAAAATGGAATT
GATTTATCAACGGTTTATCAGGATATTAAAGAGAAACTTTCTGCCGAAATTGTAATCAAA
CAGAAGGTAGAACTGTATCCTAATATGTGTGTGACGAACTTTACCGAATCTGAACAATGG
GATATGGTAATAGAAGGAAATGATTACCTTTTGGAGAAATATACGTCTGGGAAATTATTG
GAAGCATTAGAACTCGAACAAGAGGAAAGCATAAGATTTCATAATTGTTCCCTGTTCCCT
GTTTATCACGGAAGTGCAAAAAACAATATAGGGATTGATAACCTTATAGAAGTGATTACG
AATAAATTTTATTCATCAACACATCGAGGTCAGTCTGAACTTTGCGGAAAAGTTTTCAAA
ATTGAGTATTCGGAAAAAAGACAGCGTCTTGCATATATACGTCTTTATAGTGGCGTACTG
CATTTGCGAGATCCGGTTAGAATATCGGAAAAGGAAAAAATAAAAATTACAGAAATGTAT
ACTTCAATAAATGGTGAATTATGTAAAATCGATAAGGCTTATTCCGGGGAAATTGTTATT
TTGCAGAATGAGTTTTTGAAGTTAAATAGTGTTCTTGGAGATACAAAGCTATTGCCACAG
AGAGAGAGAATTGAAAATCCCCTCCCTCTGCTGCAAACGACTGTTGAACCGAGCAAACCT
CAACAAAGGGAAATGTTACTTGATGCACTTTTAGAAATCTCCGACAGTGACCCGCTTCTG
CGATATTATGTGGATTCTGCGACACATGAAATCATACTTTCTTTCTTAGGGAAAGTACAA
ATGGAAGTGACTTGTGCTCTGCTGCAAGAAAAGTATCATGTGGAGATAGAAATAAAAGAG
CCTACAGTCATTTATATGGAAAGACCGTTAAAAAAAGCAGAGTATACCATTCACATCGAA
GTTCCACCGAATCCTTTCTGGGCTTCCATTGGTCTATCTGTAGCACCGCTTCCATTAGGG
AGCGGAGTACAGTATGAGAGCTCGGTTTCTCTTGGATACTTAAATCAATCGTTTCAAAAT
GCAGTTATGGAGGGGATACGCTATGGCTGTGAACAAGGATTGTATGGTTGGAATGTGACG
GACTGTAAAATCTGTTTTAAGTATGGCTTATACTATAGCCCTGTTAGTACCCCAGCAGAT
TTTCGGATGCTTGCTCCTATTGTATTGGAACAAGTCTTAAAAAAAGCTGGAACAGAATTG
TTAGAGCCATATCTTAGTTTTAAAATTTATGCGCCACAGGAATATCTTTCACGAGCATAC
AACGATGCTCCTAAATATTGTGCGAACATCGTAGACACTCAATTGAAAAATAATGAGGTC
ATTCTTAGTGGAGAAATCCCTGCTCGGTGTATTCAAAAATATCGTAGTGATTTAACTTTC
TTTACAAATGGACGTAGTGTTTGTTTAACAGAGTTAAAAGGGTACCATGTTACTACCGGT
GAACCTGTTTGCCAGCCCCGTCGTCCAAATAGTCGGATAGATAAAGTACGATATATGTTC
AATAAAATAACTTAG
>51675|552896|Neisseria_gonorrhoeae|8|Neisseria_gonorrhoeae:1-1935
ATGGAGGAAAATCACATGAAAATTATTAATATTGGAGTTTTAGCTCATGTTGATGCAGGA
AAAACTACCTTAACAGAAAGCTTATTATATAACAGTGGAGCGATTACAGAATTAGGAAGC
GTGGACAAAGGTACAACGAGGACGGATAATACGCTTTTAGAACGTCAGAGAGGAATTACA
ATTCAGACAGGAATAACCTCTTTTCAGTGGGAAAATACGAAGGTGAACATCATAGACACG
CCAGGACATATGGATTTCTTAGCAGAAGTATATCGTTCATTATCAGTTTTAGATGGGGCA
ATTCTACTGATTTCTGCAAAAGATGGCGTACAAGCACAAACTCGTATATTATTTCATGCA
CTTAGGAAAATGGGGATTCCCACAATCTTTTTTATCAATAAGATTGACCAAAATGGAATT
GATTTATCAACGGTTTATCAGGATATTAAAGAGAAACTTTCTGCCGAAATTGTAATCAAA
CAGAAGGTAGAACTGTATCCTAATATGTGTGTGACGAACTTTACCGAATCTGAACAATGG
GATATGGTAATAGAAGGAAATGATTACCTTTTGGAGAAATATACGTCTGGGAAATTATTG
GAAGCATTAGAACTCGAACAAGAGGAAAGCATAAGATTTCATAATTGTTCCCTGTTCCCT
GTTTATCACGGAAGTGCAAAAAACAATATAGGGATTGATAACCTTATAGAAGTGATTACG
AATAAATTTTATTCATCAACACATCGAGGTCAGTCTGAACTTTGCGGAAAAGTTTTCAAA
ATTGAGTATTCGGAAAAAAGACAGCGTCTTGCATATATACGTCTTTATAGTGGCGTACTG
CATTTGCGAGATCCGGTTAGAATATCGGAAAAGGAAAAAATAAAAATTACAGAAATGTAT
ACTTCAATAAATGGTGAATTATGTAAAATCGATAAGGCTTATTCCGGGGAAATTGTTATT
TTGCAGAATGAGTTTTTGAAGTTAAATAGTGTTCTTGGAGATACAAAGCTATTGCCACAG
AGAGAGAGAATTGAAAATCCCCTCCCTCTGCTGCAAACGACTGTTGAACCGAGCAAACCT
CAACAAAGGGAAATGTTACTTGATGCACTTTTAGAAATCTCCGACAGTGACCCGCTTCTG
CGATATTATGTGGATTCTGCGACACATGAAATCATACTTTCTTTCTTAGGGAAAGTACAA
ATGGAAGTGACTTGTGCTCTGCTGCAAGAAAAGTATCATGTGGAGATAGAAATAAAAGAG
CCTACAGTCATTTATATGGAAAGACCGTTAAAAAAAGCAGAGTATACCATTCACATCGAA
GTTCCACCGAATCCTTTCTGGGCTTCCATTGGTCTATCTGTAGCACCGCTTCCATTAGGG
AGCGGAGTACAGTATGAGAGCTCGGTTTCTCTTGGATACTTAAATCAATCGTTTCAAAAT
GCAGTTATGGAGGGGATACGCTATGGCTGTGAACAAGGATTGTATGGTTGGAATGTGACG
GACTGTAAAATCTGTTTTAAGTATGGCTTATACTATAGCCCTGTTAGTACCCCAGCAGAT
TTTCGGATGCTTGCTCCTATTGTATTGGAACAAGTCTTAAAAAAAGCTGGAACAGAATTG
TTAGAGCCATATCTTAGTTTTAAAATTTATGCGCCACAGGAATATCTTTCACGAGCATAC
AACGATGCTCCTAAATATTGTGCGAACATCGTAGACACTCAATTGAAAAATAATGAGGTC
ATTCTTAGTGGAGAAATCCCTGCTCGGTGTATTCAAAAATATCGTAGTGATTTAACTTTC
TTTACAAATGGACGTAGTGTTTGTTTAACAGAGTTAAAAGGGTACCATGTTACTACCGGT
GAACCTGTTTGCCAGCCCCGTCGTCCAAATAGTCGGATAGATAAAGTACGATATATGTTC
AATAAAATAACTTAG
>51689|553621|Neisseria_gonorrhoeae|16|Neisseria_gonorrhoeae:1-1935
ATGGAGGAAAATCACATGAAAATTATTAATATTGGAGTTTTAGCTCATGTTGATGCAGGA
AAAACTACCTTAACAGAAAGCTTATTATATAACAGTGGAGCGATTACAGAATTAGGAAGC
GTGGACAAAGGTACAACGAGGACGGATAATACGCTTTTAGAACGTCAGAGAGGAATTACA
ATTCAGACAGGAATAACCTCTTTTCAGTGGGAAAATACGAAGGTGAACATCATAGACACG
CCAGGACATATGGATTTCTTAGCAGAAGTATATCGTTCATTATCAGTTTTAGATGGGGCA
ATTCTACTGATTTCTGCAAAAGATGGCGTACAAGCACAAACTCGTATATTATTTCATGCA
CTTAGGAAAATGGGGATTCCCACAATCTTTTTTATCAATAAGATTGACCAAAATGGAATT
GATTTATCAACGGTTTATCAGGATATTAAAGAGAAACTTTCTGCCGAAATTGTAATCAAA
CAGAAGGTAGAACTGTATCCTAATATGTGTGTGACGAACTTTACCGAATCTGAACAATGG
GATATGGTAATAGAAGGAAATGATTACCTTTTGGAGAAATATACGTCTGGGAAATTATTG
GAAGCATTAGAACTCGAACAAGAGGAAAGCATAAGATTTCATAATTGTTCCCTGTTCCCT
GTTTATCACGGAAGTGCAAAAAACAATATAGGGATTGATAACCTTATAGAAGTGATTACG
AATAAATTTTATTCATCAACACATCGAGGTCAGTCTGAACTTTGCGGAAAAGTTTTCAAA
ATTGAGTATTCGGAAAAAAGACAGCGTCTTGCATATATACGTCTTTATAGTGGCGTACTG
CATTTGCGAGATCCGGTTAGAATATCGGAAAAGGAAAAAATAAAAATTACAGAAATGTAT
ACTTCAATAAATGGTGAATTATGTAAAATCGATAAGGCTTATTCCGGGGAAATTGTTATT
TTGCAGAATGAGTTTTTGAAGTTAAATAGTGTTCTTGGAGATACAAAGCTATTGCCACAG
AGAGAGAGAATTGAAAATCCCCTCCCTCTGCTGCAAACGACTGTTGAACCGAGCAAACCT
CAACAAAGGGAAATGTTACTTGATGCACTTTTAGAAATCTCCGACAGTGACCCGCTTCTG
CGATATTATGTGGATTCTGCGACACATGAAATCATACTTTCTTTCTTAGGGAAAGTACAA
ATGGAAGTGACTTGTGCTCTGCTGCAAGAAAAGTATCATGTGGAGATAGAAATAAAAGAG
CCTACAGTCATTTATATGGAAAGACCGTTAAAAAAAGCAGAGTATACCATTCACATCGAA
GTTCCACCGAATCCTTTCTGGGCTTCCATTGGTCTATCTGTAGCACCGCTTCCATTAGGG
AGCGGAGTACAGTATGAGAGCTCGGTTTCTCTTGGATACTTAAATCAATCGTTTCAAAAT
GCAGTTATGGAGGGGATACGCTATGGCTGTGAACAAGGATTGTATGGTTGGAATGTGACG
GACTGTAAAATCTGTTTTAAGTATGGCTTATACTATAGCCCTGTTAGTACCCCAGCAGAT
TTTCGGATGCTTGCTCCTATTGTATTGGAACAAGTCTTAAAAAAAGCTGGAACAGAATTG
TTAGAGCCATATCTTAGTTTTAAAATTTATGCGCCACAGGAATATCTTTCACGAGCATAC
AACGATGCTCCTAAATATTGTGCGAACATCGTAGACACTCAATTGAAAAATAATGAGGTC
ATTCTTAGTGGAGAAATCCCTGCTCGGTGTATTCAAAAATATCGTAGTGATTTAACTTTC
TTTACAAATGGACGTAGTGTTTGTTTAACAGAGTTAAAAGGGTACCATGTTACTACCGGT
GAACCTGTTTGCCAGCCCCGTCGTCCAAATAGTCGGATAGATAAAGTACGATATATGTTC
AATAAAATAACTTAG
>51691|553633|Neisseria_gonorrhoeae|16|Neisseria_gonorrhoeae:1-1935
ATGGAGGAAAATCACATGAAAATTATTAATATTGGAGTTTTAGCTCATGTTGATGCAGGA
AAAACTACCTTAACAGAAAGCTTATTATATAACAGTGGAGCGATTACAGAATTAGGAAGC
GTGGACAAAGGTACAACGAGGACGGATAATACGCTTTTAGAACGTCAGAGAGGAATTACA
ATTCAGACAGGAATAACCTCTTTTCAGTGGGAAAATACGAAGGTGAACATCATAGACACG
CCAGGACATATGGATTTCTTAGCAGAAGTATATCGTTCATTATCAGTTTTAGATGGGGCA
ATTCTACTGATTTCTGCAAAAGATGGCGTACAAGCACAAACTCGTATATTATTTCATGCA
CTTAGGAAAATGGGGATTCCCACAATCTTTTTTATCAATAAGATTGACCAAAATGGAATT
GATTTATCAACGGTTTATCAGGATATTAAAGAGAAACTTTCTGCCGAAATTGTAATCAAA
CAGAAGGTAGAACTGTATCCTAATATGTGTGTGACGAACTTTACCGAATCTGAACAATGG
GATATGGTAATAGAAGGAAATGATTACCTTTTGGAGAAATATACGTCTGGGAAATTATTG
GAAGCATTAGAACTCGAACAAGAGGAAAGCATAAGATTTCATAATTGTTCCCTGTTCCCT
GTTTATCACGGAAGTGCAAAAAACAATATAGGGATTGATAACCTTATAGAAGTGATTACG
AATAAATTTTATTCATCAACACATCGAGGTCAGTCTGAACTTTGCGGAAAAGTTTTCAAA
ATTGAGTATTCGGAAAAAAGACAGCGTCTTGCATATATACGTCTTTATAGTGGCGTACTG
CATTTGCGAGATCCGGTTAGAATATCGGAAAAGGAAAAAATAAAAATTACAGAAATGTAT
ACTTCAATAAATGGTGAATTATGTAAAATCGATAAGGCTTATTCCGGGGAAATTGTTATT
TTGCAGAATGAGTTTTTGAAGTTAAATAGTGTTCTTGGAGATACAAAGCTATTGCCACAG
AGAGAGAGAATTGAAAATCCCCTCCCTCTGCTGCAAACGACTGTTGAACCGAGCAAACCT
CAACAAAGGGAAATGTTACTTGATGCACTTTTAGAAATCTCCGACAGTGACCCGCTTCTG
CGATATTATGTGGATTCTGCGACACATGAAATCATACTTTCTTTCTTAGGGAAAGTACAA
ATGGAAGTGACTTGTGCTCTGCTGCAAGAAAAGTATCATGTGGAGATAGAAATAAAAGAG
CCTACAGTCATTTATATGGAAAGACCGTTAAAAAAAGCAGAGTATACCATTCACATCGAA
GTTCCACCGAATCCTTTCTGGGCTTCCATTGGTCTATCTGTAGCACCGCTTCCATTAGGG
AGCGGAGTACAGTATGAGAGCTCGGTTTCTCTTGGATACTTAAATCAATCGTTTCAAAAT
GCAGTTATGGAGGGGATACGCTATGGCTGTGAACAAGGATTGTATGGTTGGAATGTGACG
GACTGTAAAATCTGTTTTAAGTATGGCTTATACTATAGCCCTGTTAGTACCCCAGCAGAT
TTTCGGATGCTTGCTCCTATTGTATTGGAACAAGTCTTAAAAAAAGCTGGAACAGAATTG
TTAGAGCCATATCTTAGTTTTAAAATTTATGCGCCACAGGAATATCTTTCACGAGCATAC
AACGATGCTCCTAAATATTGTGCGAACATCGTAGACACTCAATTGAAAAATAATGAGGTC
ATTCTTAGTGGAGAAATCCCTGCTCGGTGTATTCAAAAATATCGTAGTGATTTAACTTTC
TTTACAAATGGACGTAGTGTTTGTTTAACAGAGTTAAAAGGGTACCATGTTACTACCGGT
GAACCTGTTTGCCAGCCCCGTCGTCCAAATAGTCGGATAGATAAAGTACGATATATGTTC
AATAAAATAACTTAG
>51696|553821|Neisseria_gonorrhoeae|16|Neisseria_gonorrhoeae:1-1935
ATGGAGGAAAATCACATGAAAATTATTAATATTGGAGTTTTAGCTCATGTTGATGCAGGA
AAAACTACCTTAACAGAAAGCTTATTATATAACAGTGGAGCGATTACAGAATTAGGAAGC
GTGGACAAAGGTACAACGAGGACGGATAATACGCTTTTAGAACGTCAGAGAGGAATTACA
ATTCAGACAGGAATAACCTCTTTTCAGTGGGAAAATACGAAGGTGAACATCATAGACACG
CCAGGACATATGGATTTCTTAGCAGAAGTATATCGTTCATTATCAGTTTTAGATGGGGCA
ATTCTACTGATTTCTGCAAAAGATGGCGTACAAGCACAAACTCGTATATTATTTCATGCA
CTTAGGAAAATGGGGATTCCCACAATCTTTTTTATCAATAAGATTGACCAAAATGGAATT
GATTTATCAACGGTTTATCAGGATATTAAAGAGAAACTTTCTGCCGAAATTGTAATCAAA
CAGAAGGTAGAACTGTATCCTAATATGTGTGTGACGAACTTTACCGAATCTGAACAATGG
GATATGGTAATAGAAGGAAATGATTACCTTTTGGAGAAATATACGTCTGGGAAATTATTG
GAAGCATTAGAACTCGAACAAGAGGAAAGCATAAGATTTCATAATTGTTCCCTGTTCCCT
GTTTATCACGGAAGTGCAAAAAACAATATAGGGATTGATAACCTTATAGAAGTGATTACG
AATAAATTTTATTCATCAACACATCGAGGTCAGTCTGAACTTTGCGGAAAAGTTTTCAAA
ATTGAGTATTCGGAAAAAAGACAGCGTCTTGCATATATACGTCTTTATAGTGGCGTACTG
CATTTGCGAGATCCGGTTAGAATATCGGAAAAGGAAAAAATAAAAATTACAGAAATGTAT
ACTTCAATAAATGGTGAATTATGTAAAATCGATAAGGCTTATTCCGGGGAAATTGTTATT
TTGCAGAATGAGTTTTTGAAGTTAAATAGTGTTCTTGGAGATACAAAGCTATTGCCACAG
AGAGAGAGAATTGAAAATCCCCTCCCTCTGCTGCAAACGACTGTTGAACCGAGCAAACCT
CAACAAAGGGAAATGTTACTTGATGCACTTTTAGAAATCTCCGACAGTGACCCGCTTCTG
CGATATTATGTGGATTCTGCGACACATGAAATCATACTTTCTTTCTTAGGGAAAGTACAA
ATGGAAGTGACTTGTGCTCTGCTGCAAGAAAAGTATCATGTGGAGATAGAAATAAAAGAG
CCTACAGTCATTTATATGGAAAGACCGTTAAAAAAAGCAGAGTATACCATTCACATCGAA
GTTCCACCGAATCCTTTCTGGGCTTCCATTGGTCTATCTGTAGCACCGCTTCCATTAGGG
AGCGGAGTACAGTATGAGAGCTCGGTTTCTCTTGGATACTTAAATCAATCGTTTCAAAAT
GCAGTTATGGAGGGGATACGCTATGGCTGTGAACAAGGATTGTATGGTTGGAATGTGACG
GACTGTAAAATCTGTTTTAAGTATGGCTTATACTATAGCCCTGTTAGTACCCCAGCAGAT
TTTCGGATGCTTGCTCCTATTGTATTGGAACAAGTCTTAAAAAAAGCTGGAACAGAATTG
TTAGAGCCATATCTTAGTTTTAAAATTTATGCGCCACAGGAATATCTTTCACGAGCATAC
AACGATGCTCCTAAATATTGTGCGAACATCGTAGACACTCAATTGAAAAATAATGAGGTC
ATTCTTAGTGGAGAAATCCCTGCTCGGTGTATTCAAAAATATCGTAGTGATTTAACTTTC
TTTACAAATGGACGTAGTGTTTGTTTAACAGAGTTAAAAGGGTACCATGTTACTACCGGT
GAACCTGTTTGCCAGCCCCGTCGTCCAAATAGTCGGATAGATAAAGTACGATATATGTTC
AATAAAATAACTTAG
>51708|556843|Neisseria_gonorrhoeae|32|Neisseria_gonorrhoeae:1-1935
ATGGAGGAAAATCACATGAAAATTATTAATATTGGAGTTTTAGCTCATGTTGATGCAGGA
AAAACTACCTTAACAGAAAGCTTATTATATAACAGTGGAGCGATTACAGAATTAGGAAGC
GTGGACAAAGGTACAACGAGGACGGATAATACGCTTTTAGAACGTCAGAGAGGAATTACA
ATTCAGACAGGAATAACCTCTTTTCAGTGGGAAAATACGAAGGTGAACATCATAGACACG
CCAGGACATATGGATTTCTTAGCAGAAGTATATCGTTCATTATCAGTTTTAGATGGGGCA
ATTCTACTGATTTCTGCAAAAGATGGCGTACAAGCACAAACTCGTATATTATTTCATGCA
CTTAGGAAAATGGGGATTCCCACAATCTTTTTTATCAATAAGATTGACCAAAATGGAATT
GATTTATCAACGGTTTATCAGGATATTAAAGAGAAACTTTCTGCCGAAATTGTAATCAAA
CAGAAGGTAGAACTGTATCCTAATATGTGTGTGACGAACTTTACCGAATCTGAACAATGG
GATATGGTAATAGAAGGAAATGATTACCTTTTGGAGAAATATACGTCTGGGAAATTATTG
GAAGCATTAGAACTCGAACAAGAGGAAAGCATAAGATTTCATAATTGTTCCCTGTTCCCT
GTTTATCACGGAAGTGCAAAAAACAATATAGGGATTGATAACCTTATAGAAGTGATTACG
AATAAATTTTATTCATCAACACATCGAGGTCAGTCTGAACTTTGCGGAAAAGTTTTCAAA
ATTGAGTATTCGGAAAAAAGACAGCGTCTTGCATATATACGTCTTTATAGTGGCGTACTG
CATTTGCGAGATCCGGTTAGAATATCGGAAAAGGAAAAAATAAAAATTACAGAAATGTAT
ACTTCAATAAATGGTGAATTATGTAAAATCGATAAGGCTTATTCCGGGGAAATTGTTATT
TTGCAGAATGAGTTTTTGAAGTTAAATAGTGTTCTTGGAGATACAAAGCTATTGCCACAG
AGAGAGAGAATTGAAAATCCCCTCCCTCTGCTGCAAACGACTGTTGAACCGAGCAAACCT
CAACAAAGGGAAATGTTACTTGATGCACTTTTAGAAATCTCCGACAGTGACCCGCTTCTG
CGATATTATGTGGATTCTGCGACACATGAAATCATACTTTCTTTCTTAGGGAAAGTACAA
ATGGAAGTGACTTGTGCTCTGCTGCAAGAAAAGTATCATGTGGAGATAGAAATAAAAGAG
CCTACAGTCATTTATATGGAAAGACCGTTAAAAAAAGCAGAGTATACCATTCACATCGAA
GTTCCACCGAATCCTTTCTGGGCTTCCATTGGTCTATCTGTAGCACCGCTTCCATTAGGG
AGCGGAGTACAGTATGAGAGCTCGGTTTCTCTTGGATACTTAAATCAATCGTTTCAAAAT
GCAGTTATGGAGGGGATACGCTATGGCTGTGAACAAGGATTGTATGGTTGGAATGTGACG
GACTGTAAAATCTGTTTTAAGTATGGCTTATACTATAGCCCTGTTAGTACCCCAGCAGAT
TTTCGGATGCTTGCTCCTATTGTATTGGAACAAGTCTTAAAAAAAGCTGGAACAGAATTG
TTAGAGCCATATCTTAGTTTTAAAATTTATGCGCCACAGGAATATCTTTCACGAGCATAC
AACGATGCTCCTAAATATTGTGCGAACATCGTAGACACTCAATTGAAAAATAATGAGGTC
ATTCTTAGTGGAGAAATCCCTGCTCGGTGTATTCAAAAATATCGTAGTGATTTAACTTTC
TTTACAAATGGACGTAGTGTTTGTTTAACAGAGTTAAAAGGGTACCATGTTACTACCGGT
GAACCTGTTTGCCAGCCCCGTCGTCCAAATAGTCGGATAGATAAAGTACGATATATGTTC
AATAAAATAACTTAG
>51727|552866|Neisseria_gonorrhoeae|16|Neisseria_gonorrhoeae:1-1935
ATGGAGGAAAATCACATGAAAATTATTAATATTGGAGTTTTAGCTCATGTTGATGCAGGA
AAAACTACCTTAACAGAAAGCTTATTATATAACAGTGGAGCGATTACAGAATTAGGAAGC
GTGGACAAAGGTACAACGAGGACGGATAATACGCTTTTAGAACGTCAGAGAGGAATTACA
ATTCAGACAGGAATAACCTCTTTTCAGTGGGAAAATACGAAGGTGAACATCATAGACACG
CCAGGACATATGGATTTCTTAGCAGAAGTATATCGTTCATTATCAGTTTTAGATGGGGCA
ATTCTACTGATTTCTGCAAAAGATGGCGTACAAGCACAAACTCGTATATTATTTCATGCA
CTTAGGAAAATGGGGATTCCCACAATCTTTTTTATCAATAAGATTGACCAAAATGGAATT
GATTTATCAACGGTTTATCAGGATATTAAAGAGAAACTTTCTGCCGAAATTGTAATCAAA
CAGAAGGTAGAACTGTATCCTAATATGTGTGTGACGAACTTTACCGAATCTGAACAATGG
GATATGGTAATAGAAGGAAATGATTACCTTTTGGAGAAATATACGTCTGGGAAATTATTG
GAAGCATTAGAACTCGAACAAGAGGAAAGCATAAGATTTCATAATTGTTCCCTGTTCCCT
GTTTATCACGGAAGTGCAAAAAACAATATAGGGATTGATAACCTTATAGAAGTGATTACG
AATAAATTTTATTCATCAACACATCGAGGTCAGTCTGAACTTTGCGGAAAAGTTTTCAAA
ATTGAGTATTCGGAAAAAAGACAGCGTCTTGCATATATACGTCTTTATAGTGGCGTACTG
CATTTGCGAGATCCGGTTAGAATATCGGAAAAGGAAAAAATAAAAATTACAGAAATGTAT
ACTTCAATAAATGGTGAATTATGTAAAATCGATAAGGCTTATTCCGGGGAAATTGTTATT
TTGCAGAATGAGTTTTTGAAGTTAAATAGTGTTCTTGGAGATACAAAGCTATTGCCACAG
AGAGAGAGAATTGAAAATCCCCTCCCTCTGCTGCAAACGACTGTTGAACCGAGCAAACCT
CAACAAAGGGAAATGTTACTTGATGCACTTTTAGAAATCTCCGACAGTGACCCGCTTCTG
CGATATTATGTGGATTCTGCGACACATGAAATCATACTTTCTTTCTTAGGGAAAGTACAA
ATGGAAGTGACTTGTGCTCTGCTGCAAGAAAAGTATCATGTGGAGATAGAAATAAAAGAG
CCTACAGTCATTTATATGGAAAGACCGTTAAAAAAAGCAGAGTATACCATTCACATCGAA
GTTCCACCGAATCCTTTCTGGGCTTCCATTGGTCTATCTGTAGCACCGCTTCCATTAGGG
AGCGGAGTACAGTATGAGAGCTCGGTTTCTCTTGGATACTTAAATCAATCGTTTCAAAAT
GCAGTTATGGAGGGGATACGCTATGGCTGTGAACAAGGATTGTATGGTTGGAATGTGACG
GACTGTAAAATCTGTTTTAAGTATGGCTTATACTATAGCCCTGTTAGTACCCCAGCAGAT
TTTCGGATGCTTGCTCCTATTGTATTGGAACAAGTCTTAAAAAAAGCTGGAACAGAATTG
TTAGAGCCATATCTTAGTTTTAAAATTTATGCGCCACAGGAATATCTTTCACGAGCATAC
AACGATGCTCCTAAATATTGTGCGAACATCGTAGACACTCAATTGAAAAATAATGAGGTC
ATTCTTAGTGGAGAAATCCCTGCTCGGTGTATTCAAAAATATCGTAGTGATTTAACTTTC
TTTACAAATGGACGTAGTGTTTGTTTAACAGAGTTAAAAGGGTACCATGTTACTACCGGT
GAACCTGTTTGCCAGCCCCGTCGTCCAAATAGTCGGATAGATAAAGTACGATATATGTTC
AATAAAATAACTTAG
>51728|552872|Neisseria_gonorrhoeae|16|Neisseria_gonorrhoeae:1-1935
ATGGAGGAAAATCACATGAAAATTATTAATATTGGAGTTTTAGCTCATGTTGATGCAGGA
AAAACTACCTTAACAGAAAGCTTATTATATAACAGTGGAGCGATTACAGAATTAGGAAGC
GTGGACAAAGGTACAACGAGGACGGATAATACGCTTTTAGAACGTCAGAGAGGAATTACA
ATTCAGACAGGAATAACCTCTTTTCAGTGGGAAAATACGAAGGTGAACATCATAGACACG
CCAGGACATATGGATTTCTTAGCAGAAGTATATCGTTCATTATCAGTTTTAGATGGGGCA
ATTCTACTGATTTCTGCAAAAGATGGCGTACAAGCACAAACTCGTATATTATTTCATGCA
CTTAGGAAAATGGGGATTCCCACAATCTTTTTTATCAATAAGATTGACCAAAATGGAATT
GATTTATCAACGGTTTATCAGGATATTAAAGAGAAACTTTCTGCCGAAATTGTAATCAAA
CAGAAGGTAGAACTGTATCCTAATATGTGTGTGACGAACTTTACCGAATCTGAACAATGG
GATATGGTAATAGAAGGAAATGATTACCTTTTGGAGAAATATACGTCTGGGAAATTATTG
GAAGCATTAGAACTCGAACAAGAGGAAAGCATAAGATTTCATAATTGTTCCCTGTTCCCT
GTTTATCACGGAAGTGCAAAAAACAATATAGGGATTGATAACCTTATAGAAGTGATTACG
AATAAATTTTATTCATCAACACATCGAGGTCAGTCTGAACTTTGCGGAAAAGTTTTCAAA
ATTGAGTATTCGGAAAAAAGACAGCGTCTTGCATATATACGTCTTTATAGTGGCGTACTG
CATTTGCGAGATCCGGTTAGAATATCGGAAAAGGAAAAAATAAAAATTACAGAAATGTAT
ACTTCAATAAATGGTGAATTATGTAAAATCGATAAGGCTTATTCCGGGGAAATTGTTATT
TTGCAGAATGAGTTTTTGAAGTTAAATAGTGTTCTTGGAGATACAAAGCTATTGCCACAG
AGAGAGAGAATTGAAAATCCCCTCCCTCTGCTGCAAACGACTGTTGAACCGAGCAAACCT
CAACAAAGGGAAATGTTACTTGATGCACTTTTAGAAATCTCCGACAGTGACCCGCTTCTG
CGATATTATGTGGATTCTGCGACACATGAAATCATACTTTCTTTCTTAGGGAAAGTACAA
ATGGAAGTGACTTGTGCTCTGCTGCAAGAAAAGTATCATGTGGAGATAGAAATAAAAGAG
CCTACAGTCATTTATATGGAAAGACCGTTAAAAAAAGCAGAGTATACCATTCACATCGAA
GTTCCACCGAATCCTTTCTGGGCTTCCATTGGTCTATCTGTAGCACCGCTTCCATTAGGG
AGCGGAGTACAGTATGAGAGCTCGGTTTCTCTTGGATACTTAAATCAATCGTTTCAAAAT
GCAGTTATGGAGGGGATACGCTATGGCTGTGAACAAGGATTGTATGGTTGGAATGTGACG
GACTGTAAAATCTGTTTTAAGTATGGCTTATACTATAGCCCTGTTAGTACCCCAGCAGAT
TTTCGGATGCTTGCTCCTATTGTATTGGAACAAGTCTTAAAAAAAGCTGGAACAGAATTG
TTAGAGCCATATCTTAGTTTTAAAATTTATGCGCCACAGGAATATCTTTCACGAGCATAC
AACGATGCTCCTAAATATTGTGCGAACATCGTAGACACTCAATTGAAAAATAATGAGGTC
ATTCTTAGTGGAGAAATCCCTGCTCGGTGTATTCAAAAATATCGTAGTGATTTAACTTTC
TTTACAAATGGACGTAGTGTTTGTTTAACAGAGTTAAAAGGGTACCATGTTACTACCGGT
GAACCTGTTTGCCAGCCCCGTCGTCCAAATAGTCGGATAGATAAAGTACGATATATGTTC
AATAAAATAACTTAG
>51745|553711|Neisseria_gonorrhoeae|16|Neisseria_gonorrhoeae:1-1935
ATGGAGGAAAATCACATGAAAATTATTAATATTGGAGTTTTAGCTCATGTTGATGCAGGA
AAAACTACCTTAACAGAAAGCTTATTATATAACAGTGGAGCGATTACAGAATTAGGAAGC
GTGGACAAAGGTACAACGAGGACGGATAATACGCTTTTAGAACGTCAGAGAGGAATTACA
ATTCAGACAGGAATAACCTCTTTTCAGTGGGAAAATACGAAGGTGAACATCATAGACACG
CCAGGACATATGGATTTCTTAGCAGAAGTATATCGTTCATTATCAGTTTTAGATGGGGCA
ATTCTACTGATTTCTGCAAAAGATGGCGTACAAGCACAAACTCGTATATTATTTCATGCA
CTTAGGAAAATGGGGATTCCCACAATCTTTTTTATCAATAAGATTGACCAAAATGGAATT
GATTTATCAACGGTTTATCAGGATATTAAAGAGAAACTTTCTGCCGAAATTGTAATCAAA
CAGAAGGTAGAACTGTATCCTAATATGTGTGTGACGAACTTTACCGAATCTGAACAATGG
GATATGGTAATAGAAGGAAATGATTACCTTTTGGAGAAATATACGTCTGGGAAATTATTG
GAAGCATTAGAACTCGAACAAGAGGAAAGCATAAGATTTCATAATTGTTCCCTGTTCCCT
GTTTATCACGGAAGTGCAAAAAACAATATAGGGATTGATAACCTTATAGAAGTGATTACG
AATAAATTTTATTCATCAACACATCGAGGTCAGTCTGAACTTTGCGGAAAAGTTTTCAAA
ATTGAGTATTCGGAAAAAAGACAGCGTCTTGCATATATACGTCTTTATAGTGGCGTACTG
CATTTGCGAGATCCGGTTAGAATATCGGAAAAGGAAAAAATAAAAATTACAGAAATGTAT
ACTTCAATAAATGGTGAATTATGTAAAATCGATAAGGCTTATTCCGGGGAAATTGTTATT
TTGCAGAATGAGTTTTTGAAGTTAAATAGTGTTCTTGGAGATACAAAGCTATTGCCACAG
AGAGAGAGAATTGAAAATCCCCTCCCTCTGCTGCAAACGACTGTTGAACCGAGCAAACCT
CAACAAAGGGAAATGTTACTTGATGCACTTTTAGAAATCTCCGACAGTGACCCGCTTCTG
CGATATTATGTGGATTCTGCGACACATGAAATCATACTTTCTTTCTTAGGGAAAGTACAA
ATGGAAGTGACTTGTGCTCTGCTGCAAGAAAAGTATCATGTGGAGATAGAAATAAAAGAG
CCTACAGTCATTTATATGGAAAGACCGTTAAAAAAAGCAGAGTATACCATTCACATCGAA
GTTCCACCGAATCCTTTCTGGGCTTCCATTGGTCTATCTGTAGCACCGCTTCCATTAGGG
AGCGGAGTACAGTATGAGAGCTCGGTTTCTCTTGGATACTTAAATCAATCGTTTCAAAAT
GCAGTTATGGAGGGGATACGCTATGGCTGTGAACAAGGATTGTATGGTTGGAATGTGACG
GACTGTAAAATCTGTTTTAAGTATGGCTTATACTATAGCCCTGTTAGTACCCCAGCAGAT
TTTCGGATGCTTGCTCCTATTGTATTGGAACAAGTCTTAAAAAAAGCTGGAACAGAATTG
TTAGAGCCATATCTTAGTTTTAAAATTTATGCGCCACAGGAATATCTTTCACGAGCATAC
AACGATGCTCCTAAATATTGTGCGAACATCGTAGACACTCAATTGAAAAATAATGAGGTC
ATTCTTAGTGGAGAAATCCCTGCTCGGTGTATTCAAAAATATCGTAGTGATTTAACTTTC
TTTACAAATGGACGTAGTGTTTGTTTAACAGAGTTAAAAGGGTACCATGTTACTACCGGT
GAACCTGTTTGCCAGCCCCGTCGTCCAAATAGTCGGATAGATAAAGTACGATATATGTTC
AATAAAATAACTTAG
>51765|554563|Neisseria_gonorrhoeae|32|Neisseria_gonorrhoeae:1-1935
ATGGAGGAAAATCACATGAAAATTATTAATATTGGAGTTTTAGCTCATGTTGATGCAGGA
AAAACTACCTTAACAGAAAGCTTATTATATAACAGTGGAGCGATTACAGAATTAGGAAGC
GTGGACAAAGGTACAACGAGGACGGATAATACGCTTTTAGAACGTCAGAGAGGAATTACA
ATTCAGACAGGAATAACCTCTTTTCAGTGGGAAAATACGAAGGTGAACATCATAGACACG
CCAGGACATATGGATTTCTTAGCAGAAGTATATCGTTCATTATCAGTTTTAGATGGGGCA
ATTCTACTGATTTCTGCAAAAGATGGCGTACAAGCACAAACTCGTATATTATTTCATGCA
CTTAGGAAAATGGGGATTCCCACAATCTTTTTTATCAATAAGATTGACCAAAATGGAATT
GATTTATCAACGGTTTATCAGGATATTAAAGAGAAACTTTCTGCCGAAATTGTAATCAAA
CAGAAGGTAGAACTGTATCCTAATATGTGTGTGACGAACTTTACCGAATCTGAACAATGG
GATATGGTAATAGAAGGAAATGATTACCTTTTGGAGAAATATACGTCTGGGAAATTATTG
GAAGCATTAGAACTCGAACAAGAGGAAAGCATAAGATTTCATAATTGTTCCCTGTTCCCT
GTTTATCACGGAAGTGCAAAAAACAATATAGGGATTGATAACCTTATAGAAGTGATTACG
AATAAATTTTATTCATCAACACATCGAGGTCAGTCTGAACTTTGCGGAAAAGTTTTCAAA
ATTGAGTATTCGGAAAAAAGACAGCGTCTTGCATATATACGTCTTTATAGTGGCGTACTG
CATTTGCGAGATCCGGTTAGAATATCGGAAAAGGAAAAAATAAAAATTACAGAAATGTAT
ACTTCAATAAATGGTGAATTATGTAAAATCGATAAGGCTTATTCCGGGGAAATTGTTATT
TTGCAGAATGAGTTTTTGAAGTTAAATAGTGTTCTTGGAGATACAAAGCTATTGCCACAG
AGAGAGAGAATTGAAAATCCCCTCCCTCTGCTGCAAACGACTGTTGAACCGAGCAAACCT
CAACAAAGGGAAATGTTACTTGATGCACTTTTAGAAATCTCCGACAGTGACCCGCTTCTG
CGATATTATGTGGATTCTGCGACACATGAAATCATACTTTCTTTCTTAGGGAAAGTACAA
ATGGAAGTGACTTGTGCTCTGCTGCAAGAAAAGTATCATGTGGAGATAGAAATAAAAGAG
CCTACAGTCATTTATATGGAAAGACCGTTAAAAAAAGCAGAGTATACCATTCACATCGAA
GTTCCACCGAATCCTTTCTGGGCTTCCATTGGTCTATCTGTAGCACCGCTTCCATTAGGG
AGCGGAGTACAGTATGAGAGCTCGGTTTCTCTTGGATACTTAAATCAATCGTTTCAAAAT
GCAGTTATGGAGGGGATACGCTATGGCTGTGAACAAGGATTGTATGGTTGGAATGTGACG
GACTGTAAAATCTGTTTTAAGTATGGCTTATACTATAGCCCTGTTAGTACCCCAGCAGAT
TTTCGGATGCTTGCTCCTATTGTATTGGAACAAGTCTTAAAAAAAGCTGGAACAGAATTG
TTAGAGCCATATCTTAGTTTTAAAATTTATGCGCCACAGGAATATCTTTCACGAGCATAC
AACGATGCTCCTAAATATTGTGCGAACATCGTAGACACTCAATTGAAAAATAATGAGGTC
ATTCTTAGTGGAGAAATCCCTGCTCGGTGTATTCAAAAATATCGTAGTGATTTAACTTTC
TTTACAAATGGACGTAGTGTTTGTTTAACAGAGTTAAAAGGGTACCATGTTACTACCGGT
GAACCTGTTTGCCAGCCCCGTCGTCCAAATAGTCGGATAGATAAAGTACGATATATGTTC
AATAAAATAACTTAG
>51766|554565|Neisseria_gonorrhoeae|16|Neisseria_gonorrhoeae:1-1935
ATGGAGGAAAATCACATGAAAATTATTAATATTGGAGTTTTAGCTCATGTTGATGCAGGA
AAAACTACCTTAACAGAAAGCTTATTATATAACAGTGGAGCGATTACAGAATTAGGAAGC
GTGGACAAAGGTACAACGAGGACGGATAATACGCTTTTAGAACGTCAGAGAGGAATTACA
ATTCAGACAGGAATAACCTCTTTTCAGTGGGAAAATACGAAGGTGAACATCATAGACACG
CCAGGACATATGGATTTCTTAGCAGAAGTATATCGTTCATTATCAGTTTTAGATGGGGCA
ATTCTACTGATTTCTGCAAAAGATGGCGTACAAGCACAAACTCGTATATTATTTCATGCA
CTTAGGAAAATGGGGATTCCCACAATCTTTTTTATCAATAAGATTGACCAAAATGGAATT
GATTTATCAACGGTTTATCAGGATATTAAAGAGAAACTTTCTGCCGAAATTGTAATCAAA
CAGAAGGTAGAACTGTATCCTAATATGTGTGTGACGAACTTTACCGAATCTGAACAATGG
GATATGGTAATAGAAGGAAATGATTACCTTTTGGAGAAATATACGTCTGGGAAATTATTG
GAAGCATTAGAACTCGAACAAGAGGAAAGCATAAGATTTCATAATTGTTCCCTGTTCCCT
GTTTATCACGGAAGTGCAAAAAACAATATAGGGATTGATAACCTTATAGAAGTGATTACG
AATAAATTTTATTCATCAACACATCGAGGTCAGTCTGAACTTTGCGGAAAAGTTTTCAAA
ATTGAGTATTCGGAAAAAAGACAGCGTCTTGCATATATACGTCTTTATAGTGGCGTACTG
CATTTGCGAGATCCGGTTAGAATATCGGAAAAGGAAAAAATAAAAATTACAGAAATGTAT
ACTTCAATAAATGGTGAATTATGTAAAATCGATAAGGCTTATTCCGGGGAAATTGTTATT
TTGCAGAATGAGTTTTTGAAGTTAAATAGTGTTCTTGGAGATACAAAGCTATTGCCACAG
AGAGAGAGAATTGAAAATCCCCTCCCTCTGCTGCAAACGACTGTTGAACCGAGCAAACCT
CAACAAAGGGAAATGTTACTTGATGCACTTTTAGAAATCTCCGACAGTGACCCGCTTCTG
CGATATTATGTGGATTCTGCGACACATGAAATCATACTTTCTTTCTTAGGGAAAGTACAA
ATGGAAGTGACTTGTGCTCTGCTGCAAGAAAAGTATCATGTGGAGATAGAAATAAAAGAG
CCTACAGTCATTTATATGGAAAGACCGTTAAAAAAAGCAGAGTATACCATTCACATCGAA
GTTCCACCGAATCCTTTCTGGGCTTCCATTGGTCTATCTGTAGCACCGCTTCCATTAGGG
AGCGGAGTACAGTATGAGAGCTCGGTTTCTCTTGGATACTTAAATCAATCGTTTCAAAAT
GCAGTTATGGAGGGGATACGCTATGGCTGTGAACAAGGATTGTATGGTTGGAATGTGACG
GACTGTAAAATCTGTTTTAAGTATGGCTTATACTATAGCCCTGTTAGTACCCCAGCAGAT
TTTCGGATGCTTGCTCCTATTGTATTGGAACAAGTCTTAAAAAAAGCTGGAACAGAATTG
TTAGAGCCATATCTTAGTTTTAAAATTTATGCGCCACAGGAATATCTTTCACGAGCATAC
AACGATGCTCCTAAATATTGTGCGAACATCGTAGACACTCAATTGAAAAATAATGAGGTC
ATTCTTAGTGGAGAAATCCCTGCTCGGTGTATTCAAAAATATCGTAGTGATTTAACTTTC
TTTACAAATGGACGTAGTGTTTGTTTAACAGAGTTAAAAGGGTACCATGTTACTACCGGT
GAACCTGTTTGCCAGCCCCGTCGTCCAAATAGTCGGATAGATAAAGTACGATATATGTTC
AATAAAATAACTTAG
>51783|554677|Neisseria_gonorrhoeae|16|:1-1935
ATGGAGGAAAATCACATGAAAATTATTAATATTGGAGTTTTAGCTCATGTTGATGCAGGA
AAAACTACCTTAACAGAAAGCTTATTATATAACAGTGGAGCGATTACAGAATTAGGAAGC
GTGGACAAAGGTACAACGAGGACGGATAATACGCTTTTAGAACGTCAGAGAGGAATTACA
ATTCAGACAGGAATAACCTCTTTTCAGTGGGAAAATACGAAGGTGAACATCATAGACACG
CCAGGACATATGGATTTCTTAGCAGAAGTATATCGTTCATTATCAGTTTTAGATGGGGCA
ATTCTACTGATTTCTGCAAAAGATGGCGTACAAGCACAAACTCGTATATTATTTCATGCA
CTTAGGAAAATGGGGATTCCCACAATCTTTTTTATCAATAAGATTGACCAAAATGGAATT
GATTTATCAACGGTTTATCAGGATATTAAAGAGAAACTTTCTGCCGAAATTGTAATCAAA
CAGAAGGTAGAACTGTATCCTAATATGTGTGTGACGAACTTTACCGAATCTGAACAATGG
GATATGGTAATAGAAGGAAATGATTACCTTTTGGAGAAATATACGTCTGGGAAATTATTG
GAAGCATTAGAACTCGAACAAGAGGAAAGCATAAGATTTCATAATTGTTCCCTGTTCCCT
GTTTATCACGGAAGTGCAAAAAACAATATAGGGATTGATAACCTTATAGAAGTGATTACG
AATAAATTTTATTCATCAACACATCGAGGTCAGTCTGAACTTTGCGGAAAAGTTTTCAAA
ATTGAGTATTCGGAAAAAAGACAGCGTCTTGCATATATACGTCTTTATAGTGGCGTACTG
CATTTGCGAGATCCGGTTAGAATATCGGAAAAGGAAAAAATAAAAATTACAGAAATGTAT
ACTTCAATAAATGGTGAATTATGTAAAATCGATAAGGCTTATTCCGGGGAAATTGTTATT
TTGCAGAATGAGTTTTTGAAGTTAAATAGTGTTCTTGGAGATACAAAGCTATTGCCACAG
AGAGAGAGAATTGAAAATCCCCTCCCTCTGCTGCAAACGACTGTTGAACCGAGCAAACCT
CAACAAAGGGAAATGTTACTTGATGCACTTTTAGAAATCTCCGACAGTGACCCGCTTCTG
CGATATTATGTGGATTCTGCGACACATGAAATCATACTTTCTTTCTTAGGGAAAGTACAA
ATGGAAGTGACTTGTGCTCTGCTGCAAGAAAAGTATCATGTGGAGATAGAAATAAAAGAG
CCTACAGTCATTTATATGGAAAGACCGTTAAAAAAAGCAGAGTATACCATTCACATCGAA
GTTCCACCGAATCCTTTCTGGGCTTCCATTGGTCTATCTGTAGCACCGCTTCCATTAGGG
AGCGGAGTACAGTATGAGAGCTCGGTTTCTCTTGGATACTTAAATCAATCGTTTCAAAAT
GCAGTTATGGAGGGGATACGCTATGGCTGTGAACAAGGATTGTATGGTTGGAATGTGACG
GACTGTAAAATCTGTTTTAAGTATGGCTTATACTATAGCCCTGTTAGTACCCCAGCAGAT
TTTCGGATGCTTGCTCCTATTGTATTGGAACAAGTCTTAAAAAAAGCTGGAACAGAATTG
TTAGAGCCATATCTTAGTTTTAAAATTTATGCGCCACAGGAATATCTTTCACGAGCATAC
AACGATGCTCCTAAATATTGTGCGAACATCGTAGACACTCAATTGAAAAATAATGAGGTC
ATTCTTAGTGGAGAAATCCCTGCTCGGTGTATTCAAAAATATCGTAGTGATTTAACTTTC
TTTACAAATGGACGTAGTGTTTGTTTAACAGAGTTAAAAGGGTACCATGTTACTACCGGT
GAACCTGTTTGCCAGCCCCGTCGTCCAAATAGTCGGATAGATAAAGTACGATATATGTTC
AATAAAATAACTTAG
>51813|558222|Neisseria_gonorrhoeae|16|:1-1935
ATGGAGGAAAATCACATGAAAATTATTAATATTGGAGTTTTAGCTCATGTTGATGCAGGA
AAAACTACCTTAACAGAAAGCTTATTATATAACAGTGGAGCGATTACAGAATTAGGAAGC
GTGGACAAAGGTACAACGAGGACGGATAATACGCTTTTAGAACGTCAGAGAGGAATTACA
ATTCAGACAGGAATAACCTCTTTTCAGTGGGAAAATACGAAGGTGAACATCATAGACACG
CCAGGACATATGGATTTCTTAGCAGAAGTATATCGTTCATTATCAGTTTTAGATGGGGCA
ATTCTACTGATTTCTGCAAAAGATGGCGTACAAGCACAAACTCGTATATTATTTCATGCA
CTTAGGAAAATGGGGATTCCCACAATCTTTTTTATCAATAAGATTGACCAAAATGGAATT
GATTTATCAACGGTTTATCAGGATATTAAAGAGAAACTTTCTGCCGAAATTGTAATCAAA
CAGAAGGTAGAACTGTATCCTAATATGTGTGTGACGAACTTTACCGAATCTGAACAATGG
GATATGGTAATAGAAGGAAATGATTACCTTTTGGAGAAATATACGTCTGGGAAATTATTG
GAAGCATTAGAACTCGAACAAGAGGAAAGCATAAGATTTCATAATTGTTCCCTGTTCCCT
GTTTATCACGGAAGTGCAAAAAACAATATAGGGATTGATAACCTTATAGAAGTGATTACG
AATAAATTTTATTCATCAACACATCGAGGTCAGTCTGAACTTTGCGGAAAAGTTTTCAAA
ATTGAGTATTCGGAAAAAAGACAGCGTCTTGCATATATACGTCTTTATAGTGGCGTACTG
CATTTGCGAGATCCGGTTAGAATATCGGAAAAGGAAAAAATAAAAATTACAGAAATGTAT
ACTTCAATAAATGGTGAATTATGTAAAATCGATAAGGCTTATTCCGGGGAAATTGTTATT
TTGCAGAATGAGTTTTTGAAGTTAAATAGTGTTCTTGGAGATACAAAGCTATTGCCACAG
AGAGAGAGAATTGAAAATCCCCTCCCTCTGCTGCAAACGACTGTTGAACCGAGCAAACCT
CAACAAAGGGAAATGTTACTTGATGCACTTTTAGAAATCTCCGACAGTGACCCGCTTCTG
CGATATTATGTGGATTCTGCGACACATGAAATCATACTTTCTTTCTTAGGGAAAGTACAA
ATGGAAGTGACTTGTGCTCTGCTGCAAGAAAAGTATCATGTGGAGATAGAAATAAAAGAG
CCTACAGTCATTTATATGGAAAGACCGTTAAAAAAAGCAGAGTATACCATTCACATCGAA
GTTCCACCGAATCCTTTCTGGGCTTCCATTGGTCTATCTGTAGCACCGCTTCCATTAGGG
AGCGGAGTACAGTATGAGAGCTCGGTTTCTCTTGGATACTTAAATCAATCGTTTCAAAAT
GCAGTTATGGAGGGGATACGCTATGGCTGTGAACAAGGATTGTATGGTTGGAATGTGACG
GACTGTAAAATCTGTTTTAAGTATGGCTTATACTATAGCCCTGTTAGTACCCCAGCAGAT
TTTCGGATGCTTGCTCCTATTGTATTGGAACAAGTCTTAAAAAAAGCTGGAACAGAATTG
TTAGAGCCATATCTTAGTTTTAAAATTTATGCGCCACAGGAATATCTTTCACGAGCATAC
AACGATGCTCCTAAATATTGTGCGAACATCGTAGACACTCAATTGAAAAATAATGAGGTC
ATTCTTAGTGGAGAAATCCCTGCTCGGTGTATTCAAAAATATCGTAGTGATTTAACTTTC
TTTACAAATGGACGTAGTGTTTGTTTAACAGAGTTAAAAGGGTACCATGTTACTACCGGT
GAACCTGTTTGCCAGCCCCGTCGTCCAAATAGTCGGATAGATAAAGTACGATATATGTTC
AATAAAATAACTTAG
>51825|559226|Neisseria_gonorrhoeae|16|Neisseria_gonorrhoeae:1-1935
ATGGAGGAAAATCACATGAAAATTATTAATATTGGAGTTTTAGCTCATGTTGATGCAGGA
AAAACTACCTTAACAGAAAGCTTATTATATAACAGTGGAGCGATTACAGAATTAGGAAGC
GTGGACAAAGGTACAACGAGGACGGATAATACGCTTTTAGAACGTCAGAGAGGAATTACA
ATTCAGACAGGAATAACCTCTTTTCAGTGGGAAAATACGAAGGTGAACATCATAGACACG
CCAGGACATATGGATTTCTTAGCAGAAGTATATCGTTCATTATCAGTTTTAGATGGGGCA
ATTCTACTGATTTCTGCAAAAGATGGCGTACAAGCACAAACTCGTATATTATTTCATGCA
CTTAGGAAAATGGGGATTCCCACAATCTTTTTTATCAATAAGATTGACCAAAATGGAATT
GATTTATCAACGGTTTATCAGGATATTAAAGAGAAACTTTCTGCCGAAATTGTAATCAAA
CAGAAGGTAGAACTGTATCCTAATATGTGTGTGACGAACTTTACCGAATCTGAACAATGG
GATATGGTAATAGAAGGAAATGATTACCTTTTGGAGAAATATACGTCTGGGAAATTATTG
GAAGCATTAGAACTCGAACAAGAGGAAAGCATAAGATTTCATAATTGTTCCCTGTTCCCT
GTTTATCACGGAAGTGCAAAAAACAATATAGGGATTGATAACCTTATAGAAGTGATTACG
AATAAATTTTATTCATCAACACATCGAGGTCAGTCTGAACTTTGCGGAAAAGTTTTCAAA
ATTGAGTATTCGGAAAAAAGACAGCGTCTTGCATATATACGTCTTTATAGTGGCGTACTG
CATTTGCGAGATCCGGTTAGAATATCGGAAAAGGAAAAAATAAAAATTACAGAAATGTAT
ACTTCAATAAATGGTGAATTATGTAAAATCGATAAGGCTTATTCCGGGGAAATTGTTATT
TTGCAGAATGAGTTTTTGAAGTTAAATAGTGTTCTTGGAGATACAAAGCTATTGCCACAG
AGAGAGAGAATTGAAAATCCCCTCCCTCTGCTGCAAACGACTGTTGAACCGAGCAAACCT
CAACAAAGGGAAATGTTACTTGATGCACTTTTAGAAATCTCCGACAGTGACCCGCTTCTG
CGATATTATGTGGATTCTGCGACACATGAAATCATACTTTCTTTCTTAGGGAAAGTACAA
ATGGAAGTGACTTGTGCTCTGCTGCAAGAAAAGTATCATGTGGAGATAGAAATAAAAGAG
CCTACAGTCATTTATATGGAAAGACCGTTAAAAAAAGCAGAGTATACCATTCACATCGAA
GTTCCACCGAATCCTTTCTGGGCTTCCATTGGTCTATCTGTAGCACCGCTTCCATTAGGG
AGCGGAGTACAGTATGAGAGCTCGGTTTCTCTTGGATACTTAAATCAATCGTTTCAAAAT
GCAGTTATGGAGGGGATACGCTATGGCTGTGAACAAGGATTGTATGGTTGGAATGTGACG
GACTGTAAAATCTGTTTTAAGTATGGCTTATACTATAGCCCTGTTAGTACCCCAGCAGAT
TTTCGGATGCTTGCTCCTATTGTATTGGAACAAGTCTTAAAAAAAGCTGGAACAGAATTG
TTAGAGCCATATCTTAGTTTTAAAATTTATGCGCCACAGGAATATCTTTCACGAGCATAC
AACGATGCTCCTAAATATTGTGCGAACATCGTAGACACTCAATTGAAAAATAATGAGGTC
ATTCTTAGTGGAGAAATCCCTGCTCGGTGTATTCAAAAATATCGTAGTGATTTAACTTTC
TTTACAAATGGACGTAGTGTTTGTTTAACAGAGTTAAAAGGGTACCATGTTACTACCGGT
GAACCTGTTTGCCAGCCCCGTCGTCCAAATAGTCGGATAGATAAAGTACGATATATGTTC
AATAAAATAACTTAG
>51826|559699|Neisseria_gonorrhoeae|32|Neisseria_gonorrhoeae:1-1935
ATGGAGGAAAATCACATGAAAATTATTAATATTGGAGTTTTAGCTCATGTTGATGCAGGA
AAAACTACCTTAACAGAAAGCTTATTATATAACAGTGGAGCGATTACAGAATTAGGAAGC
GTGGACAAAGGTACAACGAGGACGGATAATACGCTTTTAGAACGTCAGAGAGGAATTACA
ATTCAGACAGGAATAACCTCTTTTCAGTGGGAAAATACGAAGGTGAACATCATAGACACG
CCAGGACATATGGATTTCTTAGCAGAAGTATATCGTTCATTATCAGTTTTAGATGGGGCA
ATTCTACTGATTTCTGCAAAAGATGGCGTACAAGCACAAACTCGTATATTATTTCATGCA
CTTAGGAAAATGGGGATTCCCACAATCTTTTTTATCAATAAGATTGACCAAAATGGAATT
GATTTATCAACGGTTTATCAGGATATTAAAGAGAAACTTTCTGCCGAAATTGTAATCAAA
CAGAAGGTAGAACTGTATCCTAATATGTGTGTGACGAACTTTACCGAATCTGAACAATGG
GATATGGTAATAGAAGGAAATGATTACCTTTTGGAGAAATATACGTCTGGGAAATTATTG
GAAGCATTAGAACTCGAACAAGAGGAAAGCATAAGATTTCATAATTGTTCCCTGTTCCCT
GTTTATCACGGAAGTGCAAAAAACAATATAGGGATTGATAACCTTATAGAAGTGATTACG
AATAAATTTTATTCATCAACACATCGAGGTCAGTCTGAACTTTGCGGAAAAGTTTTCAAA
ATTGAGTATTCGGAAAAAAGACAGCGTCTTGCATATATACGTCTTTATAGTGGCGTACTG
CATTTGCGAGATCCGGTTAGAATATCGGAAAAGGAAAAAATAAAAATTACAGAAATGTAT
ACTTCAATAAATGGTGAATTATGTAAAATCGATAAGGCTTATTCCGGGGAAATTGTTATT
TTGCAGAATGAGTTTTTGAAGTTAAATAGTGTTCTTGGAGATACAAAGCTATTGCCACAG
AGAGAGAGAATTGAAAATCCCCTCCCTCTGCTGCAAACGACTGTTGAACCGAGCAAACCT
CAACAAAGGGAAATGTTACTTGATGCACTTTTAGAAATCTCCGACAGTGACCCGCTTCTG
CGATATTATGTGGATTCTGCGACACATGAAATCATACTTTCTTTCTTAGGGAAAGTACAA
ATGGAAGTGACTTGTGCTCTGCTGCAAGAAAAGTATCATGTGGAGATAGAAATAAAAGAG
CCTACAGTCATTTATATGGAAAGACCGTTAAAAAAAGCAGAGTATACCATTCACATCGAA
GTTCCACCGAATCCTTTCTGGGCTTCCATTGGTCTATCTGTAGCACCGCTTCCATTAGGG
AGCGGAGTACAGTATGAGAGCTCGGTTTCTCTTGGATACTTAAATCAATCGTTTCAAAAT
GCAGTTATGGAGGGGATACGCTATGGCTGTGAACAAGGATTGTATGGTTGGAATGTGACG
GACTGTAAAATCTGTTTTAAGTATGGCTTATACTATAGCCCTGTTAGTACCCCAGCAGAT
TTTCGGATGCTTGCTCCTATTGTATTGGAACAAGTCTTAAAAAAAGCTGGAACAGAATTG
TTAGAGCCATATCTTAGTTTTAAAATTTATGCGCCACAGGAATATCTTTCACGAGCATAC
AACGATGCTCCTAAATATTGTGCGAACATCGTAGACACTCAATTGAAAAATAATGAGGTC
ATTCTTAGTGGAGAAATCCCTGCTCGGTGTATTCAAAAATATCGTAGTGATTTAACTTTC
TTTACAAATGGACGTAGTGTTTGTTTAACAGAGTTAAAAGGGTACCATGTTACTACCGGT
GAACCTGTTTGCCAGCCCCGTCGTCCAAATAGTCGGATAGATAAAGTACGATATATGTTC
AATAAAATAACTTAG
>51828|558652|Neisseria_gonorrhoeae|32|Neisseria_gonorrhoeae:1-1935
ATGGAGGAAAATCACATGAAAATTATTAATATTGGAGTTTTAGCTCATGTTGATGCAGGA
AAAACTACCTTAACAGAAAGCTTATTATATAACAGTGGAGCGATTACAGAATTAGGAAGC
GTGGACAAAGGTACAACGAGGACGGATAATACGCTTTTAGAACGTCAGAGAGGAATTACA
ATTCAGACAGGAATAACCTCTTTTCAGTGGGAAAATACGAAGGTGAACATCATAGACACG
CCAGGACATATGGATTTCTTAGCAGAAGTATATCGTTCATTATCAGTTTTAGATGGGGCA
ATTCTACTGATTTCTGCAAAAGATGGCGTACAAGCACAAACTCGTATATTATTTCATGCA
CTTAGGAAAATGGGGATTCCCACAATCTTTTTTATCAATAAGATTGACCAAAATGGAATT
GATTTATCAACGGTTTATCAGGATATTAAAGAGAAACTTTCTGCCGAAATTGTAATCAAA
CAGAAGGTAGAACTGTATCCTAATATGTGTGTGACGAACTTTACCGAATCTGAACAATGG
GATATGGTAATAGAAGGAAATGATTACCTTTTGGAGAAATATACGTCTGGGAAATTATTG
GAAGCATTAGAACTCGAACAAGAGGAAAGCATAAGATTTCATAATTGTTCCCTGTTCCCT
GTTTATCACGGAAGTGCAAAAAACAATATAGGGATTGATAACCTTATAGAAGTGATTACG
AATAAATTTTATTCATCAACACATCGAGGTCAGTCTGAACTTTGCGGAAAAGTTTTCAAA
ATTGAGTATTCGGAAAAAAGACAGCGTCTTGCATATATACGTCTTTATAGTGGCGTACTG
CATTTGCGAGATCCGGTTAGAATATCGGAAAAGGAAAAAATAAAAATTACAGAAATGTAT
ACTTCAATAAATGGTGAATTATGTAAAATCGATAAGGCTTATTCCGGGGAAATTGTTATT
TTGCAGAATGAGTTTTTGAAGTTAAATAGTGTTCTTGGAGATACAAAGCTATTGCCACAG
AGAGAGAGAATTGAAAATCCCCTCCCTCTGCTGCAAACGACTGTTGAACCGAGCAAACCT
CAACAAAGGGAAATGTTACTTGATGCACTTTTAGAAATCTCCGACAGTGACCCGCTTCTG
CGATATTATGTGGATTCTGCGACACATGAAATCATACTTTCTTTCTTAGGGAAAGTACAA
ATGGAAGTGACTTGTGCTCTGCTGCAAGAAAAGTATCATGTGGAGATAGAAATAAAAGAG
CCTACAGTCATTTATATGGAAAGACCGTTAAAAAAAGCAGAGTATACCATTCACATCGAA
GTTCCACCGAATCCTTTCTGGGCTTCCATTGGTCTATCTGTAGCACCGCTTCCATTAGGG
AGCGGAGTACAGTATGAGAGCTCGGTTTCTCTTGGATACTTAAATCAATCGTTTCAAAAT
GCAGTTATGGAGGGGATACGCTATGGCTGTGAACAAGGATTGTATGGTTGGAATGTGACG
GACTGTAAAATCTGTTTTAAGTATGGCTTATACTATAGCCCTGTTAGTACCCCAGCAGAT
TTTCGGATGCTTGCTCCTATTGTATTGGAACAAGTCTTAAAAAAAGCTGGAACAGAATTG
TTAGAGCCATATCTTAGTTTTAAAATTTATGCGCCACAGGAATATCTTTCACGAGCATAC
AACGATGCTCCTAAATATTGTGCGAACATCGTAGACACTCAATTGAAAAATAATGAGGTC
ATTCTTAGTGGAGAAATCCCTGCTCGGTGTATTCAAAAATATCGTAGTGATTTAACTTTC
TTTACAAATGGACGTAGTGTTTGTTTAACAGAGTTAAAAGGGTACCATGTTACTACCGGT
GAACCTGTTTGCCAGCCCCGTCGTCCAAATAGTCGGATAGATAAAGTACGATATATGTTC
AATAAAATAACTTAG
>51900|554813|Neisseria_gonorrhoeae|0.064|Neisseria_gonorrhoeae:1-1935
ATGGAGGAAAATCACATGAAAATTATTAATATTGGAGTTTTAGCTCATGTTGATGCAGGA
AAAACTACCTTAACAGAAAGCTTATTATATAACAGTGGAGCGATTACAGAATTAGGAAGC
GTGGACAAAGGTACAACGAGGACGGATAATACGCTTTTAGAACGTCAGAGAGGAATTACA
ATTCAGACAGGAATAACCTCTTTTCAGTGGGAAAATACGAAGGTGAACATCATAGACACG
CCAGGACATATGGATTTCTTAGCAGAAGTATATCGTTCATTATCAGTTTTAGATGGGGCA
ATTCTACTGATTTCTGCAAAAGATGGCGTACAAGCACAAACTCGTATATTATTTCATGCA
CTTAGGAAAATGGGGATTCCCACAATCTTTTTTATCAATAAGATTGACCAAAATGGAATT
GATTTATCAACGGTTTATCAGGATATTAAAGAGAAACTTTCTGCCGAAATTGTAATCAAA
CAGAAGGTAGAACTGTATCCTAATATGTGTGTGACGAACTTTACCGAATCTGAACAATGG
GATATGGTAATAGAAGGAAATGATTACCTTTTGGAGAAATATACGTCTGGGAAATTATTG
GAAGCATTAGAACTCGAACAAGAGGAAAGCATAAGATTTCATAATTGTTCCCTGTTCCCT
GTTTATCACGGAAGTGCAAAAAACAATATAGGGATTGATAACCTTATAGAAGTGATTACG
AATAAATTTTATTCATCAACACATCGAGGTCAGTCTGAACTTTGCGGAAAAGTTTTCAAA
ATTGAGTATTCGGAAAAAAGACAGCGTCTTGCATATATACGTCTTTATAGTGGCGTACTG
CATTTGCGAGATCCGGTTAGAATATCGGAAAAGGAAAAAATAAAAATTACAGAAATGTAT
ACTTCAATAAATGGTGAATTATGTAAAATCGATAAGGCTTATTCCGGGGAAATTGTTATT
TTGCAGAATGAGTTTTTGAAGTTAAATAGTGTTCTTGGAGATACAAAGCTATTGCCACAG
AGAGAGAGAATTGAAAATCCCCTCCCTCTGCTGCAAACGACTGTTGAACCGAGCAAACCT
CAACAAAGGGAAATGTTACTTGATGCACTTTTAGAAATCTCCGACAGTGACCCGCTTCTG
CGATATTATGTGGATTCTGCGACACATGAAATCATACTTTCTTTCTTAGGGAAAGTACAA
ATGGAAGTGACTTGTGCTCTGCTGCAAGAAAAGTATCATGTGGAGATAGAAATAAAAGAG
CCTACAGTCATTTATATGGAAAGACCGTTAAAAAAAGCAGAGTATACCATTCACATCGAA
GTTCCACCGAATCCTTTCTGGGCTTCCATTGGTCTATCTGTAGCACCGCTTCCATTAGGG
AGCGGAGTACAGTATGAGAGCTCGGTTTCTCTTGGATACTTAAATCAATCGTTTCAAAAT
GCAGTTATGGAGGGGATACGCTATGGCTGTGAACAAGGATTGTATGGTTGGAATGTGACG
GACTGTAAAATCTGTTTTAAGTATGGCTTATACTATAGCCCTGTTAGTACCCCAGCAGAT
TTTCGGATGCTTGCTCCTATTGTATTGGAACAAGTCTTAAAAAAAGCTGGAACAGAATTG
TTAGAGCCATATCTTAGTTTTAAAATTTATGCGCCACAGGAATATCTTTCACGAGCATAC
AACGATGCTCCTAAATATTGTGCGAACATCGTAGACACTCAATTGAAAAATAATGAGGTC
ATTCTTAGTGGAGAAATCCCTGCTCGGTGTATTCAAAAATATCGTAGTGATTTAACTTTC
TTTACAAATGGACGTAGTGTTTGTTTAACAGAGTTAAAAGGGTACCATGTTACTACCGGT
GAACCTGTTTGCCAGCCCCGTCGTCCAAATAGTCGGATAGATAAAGTACGATATATGTTC
AATAAAATAACTTAG
>51901|554816|Neisseria_gonorrhoeae|16|Neisseria_gonorrhoeae:1-1935
ATGGAGGAAAATCACATGAAAATTATTAATATTGGAGTTTTAGCTCATGTTGATGCAGGA
AAAACTACCTTAACAGAAAGCTTATTATATAACAGTGGAGCGATTACAGAATTAGGAAGC
GTGGACAAAGGTACAACGAGGACGGATAATACGCTTTTAGAACGTCAGAGAGGAATTACA
ATTCAGACAGGAATAACCTCTTTTCAGTGGGAAAATACGAAGGTGAACATCATAGACACG
CCAGGACATATGGATTTCTTAGCAGAAGTATATCGTTCATTATCAGTTTTAGATGGGGCA
ATTCTACTGATTTCTGCAAAAGATGGCGTACAAGCACAAACTCGTATATTATTTCATGCA
CTTAGGAAAATGGGGATTCCCACAATCTTTTTTATCAATAAGATTGACCAAAATGGAATT
GATTTATCAACGGTTTATCAGGATATTAAAGAGAAACTTTCTGCCGAAATTGTAATCAAA
CAGAAGGTAGAACTGTATCCTAATATGTGTGTGACGAACTTTACCGAATCTGAACAATGG
GATATGGTAATAGAAGGAAATGATTACCTTTTGGAGAAATATACGTCTGGGAAATTATTG
GAAGCATTAGAACTCGAACAAGAGGAAAGCATAAGATTTCATAATTGTTCCCTGTTCCCT
GTTTATCACGGAAGTGCAAAAAACAATATAGGGATTGATAACCTTATAGAAGTGATTACG
AATAAATTTTATTCATCAACACATCGAGGTCAGTCTGAACTTTGCGGAAAAGTTTTCAAA
ATTGAGTATTCGGAAAAAAGACAGCGTCTTGCATATATACGTCTTTATAGTGGCGTACTG
CATTTGCGAGATCCGGTTAGAATATCGGAAAAGGAAAAAATAAAAATTACAGAAATGTAT
ACTTCAATAAATGGTGAATTATGTAAAATCGATAAGGCTTATTCCGGGGAAATTGTTATT
TTGCAGAATGAGTTTTTGAAGTTAAATAGTGTTCTTGGAGATACAAAGCTATTGCCACAG
AGAGAGAGAATTGAAAATCCCCTCCCTCTGCTGCAAACGACTGTTGAACCGAGCAAACCT
CAACAAAGGGAAATGTTACTTGATGCACTTTTAGAAATCTCCGACAGTGACCCGCTTCTG
CGATATTATGTGGATTCTGCGACACATGAAATCATACTTTCTTTCTTAGGGAAAGTACAA
ATGGAAGTGACTTGTGCTCTGCTGCAAGAAAAGTATCATGTGGAGATAGAAATAAAAGAG
CCTACAGTCATTTATATGGAAAGACCGTTAAAAAAAGCAGAGTATACCATTCACATCGAA
GTTCCACCGAATCCTTTCTGGGCTTCCATTGGTCTATCTGTAGCACCGCTTCCATTAGGG
AGCGGAGTACAGTATGAGAGCTCGGTTTCTCTTGGATACTTAAATCAATCGTTTCAAAAT
GCAGTTATGGAGGGGATACGCTATGGCTGTGAACAAGGATTGTATGGTTGGAATGTGACG
GACTGTAAAATCTGTTTTAAGTATGGCTTATACTATAGCCCTGTTAGTACCCCAGCAGAT
TTTCGGATGCTTGCTCCTATTGTATTGGAACAAGTCTTAAAAAAAGCTGGAACAGAATTG
TTAGAGCCATATCTTAGTTTTAAAATTTATGCGCCACAGGAATATCTTTCACGAGCATAC
AACGATGCTCCTAAATATTGTGCGAACATCGTAGACACTCAATTGAAAAATAATGAGGTC
ATTCTTAGTGGAGAAATCCCTGCTCGGTGTATTCAAAAATATCGTAGTGATTTAACTTTC
TTTACAAATGGACGTAGTGTTTGTTTAACAGAGTTAAAAGGGTACCATGTTACTACCGGT
GAACCTGTTTGCCAGCCCCGTCGTCCAAATAGTCGGATAGATAAAGTACGATATATGTTC
AATAAAATAACTTAG
>52156|552580|Neisseria_gonorrhoeae|8|Neisseria_gonorrhoeae:1-1935
ATGGAGGAAAATCACATGAAAATTATTAATATTGGAGTTTTAGCTCATGTTGATGCAGGA
AAAACTACCTTAACAGAAAGCTTATTATATAACAGTGGAGCGATTACAGAATTAGGAAGC
GTGGACAAAGGTACAACGAGGACGGATAATACGCTTTTAGAACGTCAGAGAGGAATTACA
ATTCAGACAGGAATAACCTCTTTTCAGTGGGAAAATACGAAGGTGAACATCATAGACACG
CCAGGACATATGGATTTCTTAGCAGAAGTATATCGTTCATTATCAGTTTTAGATGGGGCA
ATTCTACTGATTTCTGCAAAAGATGGCGTACAAGCACAAACTCGTATATTATTTCATGCA
CTTAGGAAAATGGGGATTCCCACAATCTTTTTTATCAATAAGATTGACCAAAATGGAATT
GATTTATCAACGGTTTATCAGGATATTAAAGAGAAACTTTCTGCCGAAATTGTAATCAAA
CAGAAGGTAGAACTGTATCCTAATATGTGTGTGACGAACTTTACCGAATCTGAACAATGG
GATATGGTAATAGAAGGAAATGATTACCTTTTGGAGAAATATACGTCTGGGAAATTATTG
GAAGCATTAGAACTCGAACAAGAGGAAAGCATAAGATTTCATAATTGTTCCCTGTTCCCT
GTTTATCACGGAAGTGCAAAAAACAATATAGGGATTGATAACCTTATAGAAGTGATTACG
AATAAATTTTATTCATCAACACATCGAGGTCAGTCTGAACTTTGCGGAAAAGTTTTCAAA
ATTGAGTATTCGGAAAAAAGACAGCGTCTTGCATATATACGTCTTTATAGTGGCGTACTG
CATTTGCGAGATCCGGTTAGAATATCGGAAAAGGAAAAAATAAAAATTACAGAAATGTAT
ACTTCAATAAATGGTGAATTATGTAAAATCGATAAGGCTTATTCCGGGGAAATTGTTATT
TTGCAGAATGAGTTTTTGAAGTTAAATAGTGTTCTTGGAGATACAAAGCTATTGCCACAG
AGAGAGAGAATTGAAAATCCCCTCCCTCTGCTGCAAACGACTGTTGAACCGAGCAAACCT
CAACAAAGGGAAATGTTACTTGATGCACTTTTAGAAATCTCCGACAGTGACCCGCTTCTG
CGATATTATGTGGATTCTGCGACACATGAAATCATACTTTCTTTCTTAGGGAAAGTACAA
ATGGAAGTGACTTGTGCTCTGCTGCAAGAAAAGTATCATGTGGAGATAGAAATAAAAGAG
CCTACAGTCATTTATATGGAAAGACCGTTAAAAAAAGCAGAGTATACCATTCACATCGAA
GTTCCACCGAATCCTTTCTGGGCTTCCATTGGTCTATCTGTAGCACCGCTTCCATTAGGG
AGCGGAGTACAGTATGAGAGCTCGGTTTCTCTTGGATACTTAAATCAATCGTTTCAAAAT
GCAGTTATGGAGGGGATACGCTATGGCTGTGAACAAGGATTGTATGGTTGGAATGTGACG
GACTGTAAAATCTGTTTTAAGTATGGCTTATACTATAGCCCTGTTAGTACCCCAGCAGAT
TTTCGGATGCTTGCTCCTATTGTATTGGAACAAGTCTTAAAAAAAGCTGGAACAGAATTG
TTAGAGCCATATCTTAGTTTTAAAATTTATGCGCCACAGGAATATCTTTCACGAGCATAC
AACGATGCTCCTAAATATTGTGCGAACATCGTAGACACTCAATTGAAAAATAATGAGGTC
ATTCTTAGTGGAGAAATCCCTGCTCGGTGTATTCAAAAATATCGTAGTGATTTAACTTTC
TTTACAAATGGACGTAGTGTTTGTTTAACAGAGTTAAAAGGGTACCATGTTACTACCGGT
GAACCTGTTTGCCAGCCCCGTCGTCCAAATAGTCGGATAGATAAAGTACGATATATGTTC
AATAAAATAACTTAG
>52162|552610|Neisseria_gonorrhoeae|16|Neisseria_gonorrhoeae:1-1935
ATGGAGGAAAATCACATGAAAATTATTAATATTGGAGTTTTAGCTCATGTTGATGCAGGA
AAAACTACCTTAACAGAAAGCTTATTATATAACAGTGGAGCGATTACAGAATTAGGAAGC
GTGGACAAAGGTACAACGAGGACGGATAATACGCTTTTAGAACGTCAGAGAGGAATTACA
ATTCAGACAGGAATAACCTCTTTTCAGTGGGAAAATACGAAGGTGAACATCATAGACACG
CCAGGACATATGGATTTCTTAGCAGAAGTATATCGTTCATTATCAGTTTTAGATGGGGCA
ATTCTACTGATTTCTGCAAAAGATGGCGTACAAGCACAAACTCGTATATTATTTCATGCA
CTTAGGAAAATGGGGATTCCCACAATCTTTTTTATCAATAAGATTGACCAAAATGGAATT
GATTTATCAACGGTTTATCAGGATATTAAAGAGAAACTTTCTGCCGAAATTGTAATCAAA
CAGAAGGTAGAACTGTATCCTAATATGTGTGTGACGAACTTTACCGAATCTGAACAATGG
GATATGGTAATAGAAGGAAATGATTACCTTTTGGAGAAATATACGTCTGGGAAATTATTG
GAAGCATTAGAACTCGAACAAGAGGAAAGCATAAGATTTCATAATTGTTCCCTGTTCCCT
GTTTATCACGGAAGTGCAAAAAACAATATAGGGATTGATAACCTTATAGAAGTGATTACG
AATAAATTTTATTCATCAACACATCGAGGTCAGTCTGAACTTTGCGGAAAAGTTTTCAAA
ATTGAGTATTCGGAAAAAAGACAGCGTCTTGCATATATACGTCTTTATAGTGGCGTACTG
CATTTGCGAGATCCGGTTAGAATATCGGAAAAGGAAAAAATAAAAATTACAGAAATGTAT
ACTTCAATAAATGGTGAATTATGTAAAATCGATAAGGCTTATTCCGGGGAAATTGTTATT
TTGCAGAATGAGTTTTTGAAGTTAAATAGTGTTCTTGGAGATACAAAGCTATTGCCACAG
AGAGAGAGAATTGAAAATCCCCTCCCTCTGCTGCAAACGACTGTTGAACCGAGCAAACCT
CAACAAAGGGAAATGTTACTTGATGCACTTTTAGAAATCTCCGACAGTGACCCGCTTCTG
CGATATTATGTGGATTCTGCGACACATGAAATCATACTTTCTTTCTTAGGGAAAGTACAA
ATGGAAGTGACTTGTGCTCTGCTGCAAGAAAAGTATCATGTGGAGATAGAAATAAAAGAG
CCTACAGTCATTTATATGGAAAGACCGTTAAAAAAAGCAGAGTATACCATTCACATCGAA
GTTCCACCGAATCCTTTCTGGGCTTCCATTGGTCTATCTGTAGCACCGCTTCCATTAGGG
AGCGGAGTACAGTATGAGAGCTCGGTTTCTCTTGGATACTTAAATCAATCGTTTCAAAAT
GCAGTTATGGAGGGGATACGCTATGGCTGTGAACAAGGATTGTATGGTTGGAATGTGACG
GACTGTAAAATCTGTTTTAAGTATGGCTTATACTATAGCCCTGTTAGTACCCCAGCAGAT
TTTCGGATGCTTGCTCCTATTGTATTGGAACAAGTCTTAAAAAAAGCTGGAACAGAATTG
TTAGAGCCATATCTTAGTTTTAAAATTTATGCGCCACAGGAATATCTTTCACGAGCATAC
AACGATGCTCCTAAATATTGTGCGAACATCGTAGACACTCAATTGAAAAATAATGAGGTC
ATTCTTAGTGGAGAAATCCCTGCTCGGTGTATTCAAAAATATCGTAGTGATTTAACTTTC
TTTACAAATGGACGTAGTGTTTGTTTAACAGAGTTAAAAGGGTACCATGTTACTACCGGT
GAACCTGTTTGCCAGCCCCGTCGTCCAAATAGTCGGATAGATAAAGTACGATATATGTTC
AATAAAATAACTTAG
>53454|572710|Neisseria_gonorrhoeae|32|Neisseria_gonorrhoeae:1-1935
ATGGAGGAAAATCACATGAAAATTATTAATATTGGAGTTTTAGCTCATGTTGATGCAGGA
AAAACTACCTTAACAGAAAGCTTATTATATAACAGTGGAGCGATTACAGAATTAGGAAGC
GTGGACAAAGGTACAACGAGGACGGATAATACGCTTTTAGAACGTCAGAGAGGAATTACA
ATTCAGACAGGAATAACCTCTTTTCAGTGGGAAAATACGAAGGTGAACATCATAGACACG
CCAGGACATATGGATTTCTTAGCAGAAGTATATCGTTCATTATCAGTTTTAGATGGGGCA
ATTCTACTGATTTCTGCAAAAGATGGCGTACAAGCACAAACTCGTATATTATTTCATGCA
CTTAGGAAAATGGGGATTCCCACAATCTTTTTTATCAATAAGATTGACCAAAATGGAATT
GATTTATCAACGGTTTATCAGGATATTAAAGAGAAACTTTCTGCCGAAATTGTAATCAAA
CAGAAGGTAGAACTGTATCCTAATATGTGTGTGACGAACTTTACCGAATCTGAACAATGG
GATATGGTAATAGAAGGAAATGATTACCTTTTGGAGAAATATACGTCTGGGAAATTATTG
GAAGCATTAGAACTCGAACAAGAGGAAAGCATAAGATTTCATAATTGTTCCCTGTTCCCT
GTTTATCACGGAAGTGCAAAAAACAATATAGGGATTGATAACCTTATAGAAGTGATTACG
AATAAATTTTATTCATCAACACATCGAGGTCAGTCTGAACTTTGCGGAAAAGTTTTCAAA
ATTGAGTATTCGGAAAAAAGACAGCGTCTTGCATATATACGTCTTTATAGTGGCGTACTG
CATTTGCGAGATCCGGTTAGAATATCGGAAAAGGAAAAAATAAAAATTACAGAAATGTAT
ACTTCAATAAATGGTGAATTATGTAAAATCGATAAGGCTTATTCCGGGGAAATTGTTATT
TTGCAGAATGAGTTTTTGAAGTTAAATAGTGTTCTTGGAGATACAAAGCTATTGCCACAG
AGAGAGAGAATTGAAAATCCCCTCCCTCTGCTGCAAACGACTGTTGAACCGAGCAAACCT
CAACAAAGGGAAATGTTACTTGATGCACTTTTAGAAATCTCCGACAGTGACCCGCTTCTG
CGATATTATGTGGATTCTGCGACACATGAAATCATACTTTCTTTCTTAGGGAAAGTACAA
ATGGAAGTGACTTGTGCTCTGCTGCAAGAAAAGTATCATGTGGAGATAGAAATAAAAGAG
CCTACAGTCATTTATATGGAAAGACCGTTAAAAAAAGCAGAGTATACCATTCACATCGAA
GTTCCACCGAATCCTTTCTGGGCTTCCATTGGTCTATCTGTAGCACCGCTTCCATTAGGG
AGCGGAGTACAGTATGAGAGCTCGGTTTCTCTTGGATACTTAAATCAATCGTTTCAAAAT
GCAGTTATGGAGGGGATACGCTATGGCTGTGAACAAGGATTGTATGGTTGGAATGTGACG
GACTGTAAAATCTGTTTTAAGTATGGCTTATACTATAGCCCTGTTAGTACCCCAGCAGAT
TTTCGGATGCTTGCTCCTATTGTATTGGAACAAGTCTTAAAAAAAGCTGGAACAGAATTG
TTAGAGCCATATCTTAGTTTTAAAATTTATGCGCCACAGGAATATCTTTCACGAGCATAC
AACGATGCTCCTAAATATTGTGCGAACATCGTAGACACTCAATTGAAAAATAATGAGGTC
ATTCTTAGTGGAGAAATCCCTGCTCGGTGTATTCAAAAATATCGTAGTGATTTAACTTTC
TTTACAAATGGACGTAGTGTTTGTTTAACAGAGTTAAAAGGGTACCATGTTACTACCGGT
GAACCTGTTTGCCAGCCCCGTCGTCCAAATAGTCGGATAGATAAAGTACGATATATGTTC
AATAAAATAACTTAG
>53463|577982|Neisseria_gonorrhoeae|16|Neisseria_gonorrhoeae:1-1935
ATGGAGGAAAATCACATGAAAATTATTAATATTGGAGTTTTAGCTCATGTTGATGCAGGA
AAAACTACCTTAACAGAAAGCTTATTATATAACAGTGGAGCGATTACAGAATTAGGAAGC
GTGGACAAAGGTACAACGAGGACGGATAATACGCTTTTAGAACGTCAGAGAGGAATTACA
ATTCAGACAGGAATAACCTCTTTTCAGTGGGAAAATACGAAGGTGAACATCATAGACACG
CCAGGACATATGGATTTCTTAGCAGAAGTATATCGTTCATTATCAGTTTTAGATGGGGCA
ATTCTACTGATTTCTGCAAAAGATGGCGTACAAGCACAAACTCGTATATTATTTCATGCA
CTTAGGAAAATGGGGATTCCCACAATCTTTTTTATCAATAAGATTGACCAAAATGGAATT
GATTTATCAACGGTTTATCAGGATATTAAAGAGAAACTTTCTGCCGAAATTGTAATCAAA
CAGAAGGTAGAACTGTATCCTAATATGTGTGTGACGAACTTTACCGAATCTGAACAATGG
GATATGGTAATAGAAGGAAATGATTACCTTTTGGAGAAATATACGTCTGGGAAATTATTG
GAAGCATTAGAACTCGAACAAGAGGAAAGCATAAGATTTCATAATTGTTCCCTGTTCCCT
GTTTATCACGGAAGTGCAAAAAACAATATAGGGATTGATAACCTTATAGAAGTGATTACG
AATAAATTTTATTCATCAACACATCGAGGTCAGTCTGAACTTTGCGGAAAAGTTTTCAAA
ATTGAGTATTCGGAAAAAAGACAGCGTCTTGCATATATACGTCTTTATAGTGGCGTACTG
CATTTGCGAGATCCGGTTAGAATATCGGAAAAGGAAAAAATAAAAATTACAGAAATGTAT
ACTTCAATAAATGGTGAATTATGTAAAATCGATAAGGCTTATTCCGGGGAAATTGTTATT
TTGCAGAATGAGTTTTTGAAGTTAAATAGTGTTCTTGGAGATACAAAGCTATTGCCACAG
AGAGAGAGAATTGAAAATCCCCTCCCTCTGCTGCAAACGACTGTTGAACCGAGCAAACCT
CAACAAAGGGAAATGTTACTTGATGCACTTTTAGAAATCTCCGACAGTGACCCGCTTCTG
CGATATTATGTGGATTCTGCGACACATGAAATCATACTTTCTTTCTTAGGGAAAGTACAA
ATGGAAGTGACTTGTGCTCTGCTGCAAGAAAAGTATCATGTGGAGATAGAAATAAAAGAG
CCTACAGTCATTTATATGGAAAGACCGTTAAAAAAAGCAGAGTATACCATTCACATCGAA
GTTCCACCGAATCCTTTCTGGGCTTCCATTGGTCTATCTGTAGCACCGCTTCCATTAGGG
AGCGGAGTACAGTATGAGAGCTCGGTTTCTCTTGGATACTTAAATCAATCGTTTCAAAAT
GCAGTTATGGAGGGGATACGCTATGGCTGTGAACAAGGATTGTATGGTTGGAATGTGACG
GACTGTAAAATCTGTTTTAAGTATGGCTTATACTATAGCCCTGTTAGTACCCCAGCAGAT
TTTCGGATGCTTGCTCCTATTGTATTGGAACAAGTCTTAAAAAAAGCTGGAACAGAATTG
TTAGAGCCATATCTTAGTTTTAAAATTTATGCGCCACAGGAATATCTTTCACGAGCATAC
AACGATGCTCCTAAATATTGTGCGAACATCGTAGACACTCAATTGAAAAATAATGAGGTC
ATTCTTAGTGGAGAAATCCCTGCTCGGTGTATTCAAAAATATCGTAGTGATTTAACTTTC
TTTACAAATGGACGTAGTGTTTGTTTAACAGAGTTAAAAGGGTACCATGTTACTACCGGT
GAACCTGTTTGCCAGCCCCGTCGTCCAAATAGTCGGATAGATAAAGTACGATATATGTTC
AATAAAATAACTTAG
>53465|572803|Neisseria_gonorrhoeae|16|Neisseria_gonorrhoeae:1-1935
ATGGAGGAAAATCACATGAAAATTATTAATATTGGAGTTTTAGCTCATGTTGATGCAGGA
AAAACTACCTTAACAGAAAGCTTATTATATAACAGTGGAGCGATTACAGAATTAGGAAGC
GTGGACAAAGGTACAACGAGGACGGATAATACGCTTTTAGAACGTCAGAGAGGAATTACA
ATTCAGACAGGAATAACCTCTTTTCAGTGGGAAAATACGAAGGTGAACATCATAGACACG
CCAGGACATATGGATTTCTTAGCAGAAGTATATCGTTCATTATCAGTTTTAGATGGGGCA
ATTCTACTGATTTCTGCAAAAGATGGCGTACAAGCACAAACTCGTATATTATTTCATGCA
CTTAGGAAAATGGGGATTCCCACAATCTTTTTTATCAATAAGATTGACCAAAATGGAATT
GATTTATCAACGGTTTATCAGGATATTAAAGAGAAACTTTCTGCCGAAATTGTAATCAAA
CAGAAGGTAGAACTGTATCCTAATATGTGTGTGACGAACTTTACCGAATCTGAACAATGG
GATATGGTAATAGAAGGAAATGATTACCTTTTGGAGAAATATACGTCTGGGAAATTATTG
GAAGCATTAGAACTCGAACAAGAGGAAAGCATAAGATTTCATAATTGTTCCCTGTTCCCT
GTTTATCACGGAAGTGCAAAAAACAATATAGGGATTGATAACCTTATAGAAGTGATTACG
AATAAATTTTATTCATCAACACATCGAGGTCAGTCTGAACTTTGCGGAAAAGTTTTCAAA
ATTGAGTATTCGGAAAAAAGACAGCGTCTTGCATATATACGTCTTTATAGTGGCGTACTG
CATTTGCGAGATCCGGTTAGAATATCGGAAAAGGAAAAAATAAAAATTACAGAAATGTAT
ACTTCAATAAATGGTGAATTATGTAAAATCGATAAGGCTTATTCCGGGGAAATTGTTATT
TTGCAGAATGAGTTTTTGAAGTTAAATAGTGTTCTTGGAGATACAAAGCTATTGCCACAG
AGAGAGAGAATTGAAAATCCCCTCCCTCTGCTGCAAACGACTGTTGAACCGAGCAAACCT
CAACAAAGGGAAATGTTACTTGATGCACTTTTAGAAATCTCCGACAGTGACCCGCTTCTG
CGATATTATGTGGATTCTGCGACACATGAAATCATACTTTCTTTCTTAGGGAAAGTACAA
ATGGAAGTGACTTGTGCTCTGCTGCAAGAAAAGTATCATGTGGAGATAGAAATAAAAGAG
CCTACAGTCATTTATATGGAAAGACCGTTAAAAAAAGCAGAGTATACCATTCACATCGAA
GTTCCACCGAATCCTTTCTGGGCTTCCATTGGTCTATCTGTAGCACCGCTTCCATTAGGG
AGCGGAGTACAGTATGAGAGCTCGGTTTCTCTTGGATACTTAAATCAATCGTTTCAAAAT
GCAGTTATGGAGGGGATACGCTATGGCTGTGAACAAGGATTGTATGGTTGGAATGTGACG
GACTGTAAAATCTGTTTTAAGTATGGCTTATACTATAGCCCTGTTAGTACCCCAGCAGAT
TTTCGGATGCTTGCTCCTATTGTATTGGAACAAGTCTTAAAAAAAGCTGGAACAGAATTG
TTAGAGCCATATCTTAGTTTTAAAATTTATGCGCCACAGGAATATCTTTCACGAGCATAC
AACGATGCTCCTAAATATTGTGCGAACATCGTAGACACTCAATTGAAAAATAATGAGGTC
ATTCTTAGTGGAGAAATCCCTGCTCGGTGTATTCAAAAATATCGTAGTGATTTAACTTTC
TTTACAAATGGACGTAGTGTTTGTTTAACAGAGTTAAAAGGGTACCATGTTACTACCGGT
GAACCTGTTTGCCAGCCCCGTCGTCCAAATAGTCGGATAGATAAAGTACGATATATGTTC
AATAAAATAACTTAG
>53468|572919|Neisseria_gonorrhoeae|32|Neisseria_gonorrhoeae:1-1935
ATGGAGGAAAATCACATGAAAATTATTAATATTGGAGTTTTAGCTCATGTTGATGCAGGA
AAAACTACCTTAACAGAAAGCTTATTATATAACAGTGGAGCGATTACAGAATTAGGAAGC
GTGGACAAAGGTACAACGAGGACGGATAATACGCTTTTAGAACGTCAGAGAGGAATTACA
ATTCAGACAGGAATAACCTCTTTTCAGTGGGAAAATACGAAGGTGAACATCATAGACACG
CCAGGACATATGGATTTCTTAGCAGAAGTATATCGTTCATTATCAGTTTTAGATGGGGCA
ATTCTACTGATTTCTGCAAAAGATGGCGTACAAGCACAAACTCGTATATTATTTCATGCA
CTTAGGAAAATGGGGATTCCCACAATCTTTTTTATCAATAAGATTGACCAAAATGGAATT
GATTTATCAACGGTTTATCAGGATATTAAAGAGAAACTTTCTGCCGAAATTGTAATCAAA
CAGAAGGTAGAACTGTATCCTAATATGTGTGTGACGAACTTTACCGAATCTGAACAATGG
GATATGGTAATAGAAGGAAATGATTACCTTTTGGAGAAATATACGTCTGGGAAATTATTG
GAAGCATTAGAACTCGAACAAGAGGAAAGCATAAGATTTCATAATTGTTCCCTGTTCCCT
GTTTATCACGGAAGTGCAAAAAACAATATAGGGATTGATAACCTTATAGAAGTGATTACG
AATAAATTTTATTCATCAACACATCGAGGTCAGTCTGAACTTTGCGGAAAAGTTTTCAAA
ATTGAGTATTCGGAAAAAAGACAGCGTCTTGCATATATACGTCTTTATAGTGGCGTACTG
CATTTGCGAGATCCGGTTAGAATATCGGAAAAGGAAAAAATAAAAATTACAGAAATGTAT
ACTTCAATAAATGGTGAATTATGTAAAATCGATAAGGCTTATTCCGGGGAAATTGTTATT
TTGCAGAATGAGTTTTTGAAGTTAAATAGTGTTCTTGGAGATACAAAGCTATTGCCACAG
AGAGAGAGAATTGAAAATCCCCTCCCTCTGCTGCAAACGACTGTTGAACCGAGCAAACCT
CAACAAAGGGAAATGTTACTTGATGCACTTTTAGAAATCTCCGACAGTGACCCGCTTCTG
CGATATTATGTGGATTCTGCGACACATGAAATCATACTTTCTTTCTTAGGGAAAGTACAA
ATGGAAGTGACTTGTGCTCTGCTGCAAGAAAAGTATCATGTGGAGATAGAAATAAAAGAG
CCTACAGTCATTTATATGGAAAGACCGTTAAAAAAAGCAGAGTATACCATTCACATCGAA
GTTCCACCGAATCCTTTCTGGGCTTCCATTGGTCTATCTGTAGCACCGCTTCCATTAGGG
AGCGGAGTACAGTATGAGAGCTCGGTTTCTCTTGGATACTTAAATCAATCGTTTCAAAAT
GCAGTTATGGAGGGGATACGCTATGGCTGTGAACAAGGATTGTATGGTTGGAATGTGACG
GACTGTAAAATCTGTTTTAAGTATGGCTTATACTATAGCCCTGTTAGTACCCCAGCAGAT
TTTCGGATGCTTGCTCCTATTGTATTGGAACAAGTCTTAAAAAAAGCTGGAACAGAATTG
TTAGAGCCATATCTTAGTTTTAAAATTTATGCGCCACAGGAATATCTTTCACGAGCATAC
AACGATGCTCCTAAATATTGTGCGAACATCGTAGACACTCAATTGAAAAATAATGAGGTC
ATTCTTAGTGGAGAAATCCCTGCTCGGTGTATTCAAAAATATCGTAGTGATTTAACTTTC
TTTACAAATGGACGTAGTGTTTGTTTAACAGAGTTAAAAGGGTACCATGTTACTACCGGT
GAACCTGTTTGCCAGCCCCGTCGTCCAAATAGTCGGATAGATAAAGTACGATATATGTTC
AATAAAATAACTTAG
>53563|561738|Neisseria_gonorrhoeae|32|Neisseria_gonorrhoeae:1-1935
ATGGAGGAAAATCACATGAAAATTATTAATATTGGAGTTTTAGCTCATGTTGATGCAGGA
AAAACTACCTTAACAGAAAGCTTATTATATAACAGTGGAGCGATTACAGAATTAGGAAGC
GTGGACAAAGGTACAACGAGGACGGATAATACGCTTTTAGAACGTCAGAGAGGAATTACA
ATTCAGACAGGAATAACCTCTTTTCAGTGGGAAAATACGAAGGTGAACATCATAGACACG
CCAGGACATATGGATTTCTTAGCAGAAGTATATCGTTCATTATCAGTTTTAGATGGGGCA
ATTCTACTGATTTCTGCAAAAGATGGCGTACAAGCACAAACTCGTATATTATTTCATGCA
CTTAGGAAAATGGGGATTCCCACAATCTTTTTTATCAATAAGATTGACCAAAATGGAATT
GATTTATCAACGGTTTATCAGGATATTAAAGAGAAACTTTCTGCCGAAATTGTAATCAAA
CAGAAGGTAGAACTGTATCCTAATATGTGTGTGACGAACTTTACCGAATCTGAACAATGG
GATATGGTAATAGAAGGAAATGATTACCTTTTGGAGAAATATACGTCTGGGAAATTATTG
GAAGCATTAGAACTCGAACAAGAGGAAAGCATAAGATTTCATAATTGTTCCCTGTTCCCT
GTTTATCACGGAAGTGCAAAAAACAATATAGGGATTGATAACCTTATAGAAGTGATTACG
AATAAATTTTATTCATCAACACATCGAGGTCAGTCTGAACTTTGCGGAAAAGTTTTCAAA
ATTGAGTATTCGGAAAAAAGACAGCGTCTTGCATATATACGTCTTTATAGTGGCGTACTG
CATTTGCGAGATCCGGTTAGAATATCGGAAAAGGAAAAAATAAAAATTACAGAAATGTAT
ACTTCAATAAATGGTGAATTATGTAAAATCGATAAGGCTTATTCCGGGGAAATTGTTATT
TTGCAGAATGAGTTTTTGAAGTTAAATAGTGTTCTTGGAGATACAAAGCTATTGCCACAG
AGAGAGAGAATTGAAAATCCCCTCCCTCTGCTGCAAACGACTGTTGAACCGAGCAAACCT
CAACAAAGGGAAATGTTACTTGATGCACTTTTAGAAATCTCCGACAGTGACCCGCTTCTG
CGATATTATGTGGATTCTGCGACACATGAAATCATACTTTCTTTCTTAGGGAAAGTACAA
ATGGAAGTGACTTGTGCTCTGCTGCAAGAAAAGTATCATGTGGAGATAGAAATAAAAGAG
CCTACAGTCATTTATATGGAAAGACCGTTAAAAAAAGCAGAGTATACCATTCACATCGAA
GTTCCACCGAATCCTTTCTGGGCTTCCATTGGTCTATCTGTAGCACCGCTTCCATTAGGG
AGCGGAGTACAGTATGAGAGCTCGGTTTCTCTTGGATACTTAAATCAATCGTTTCAAAAT
GCAGTTATGGAGGGGATACGCTATGGCTGTGAACAAGGATTGTATGGTTGGAATGTGACG
GACTGTAAAATCTGTTTTAAGTATGGCTTATACTATAGCCCTGTTAGTACCCCAGCAGAT
TTTCGGATGCTTGCTCCTATTGTATTGGAACAAGTCTTAAAAAAAGCTGGAACAGAATTG
TTAGAGCCATATCTTAGTTTTAAAATTTATGCGCCACAGGAATATCTTTCACGAGCATAC
AACGATGCTCCTAAATATTGTGCGAACATCGTAGACACTCAATTGAAAAATAATGAGGTC
ATTCTTAGTGGAGAAATCCCTGCTCGGTGTATTCAAAAATATCGTAGTGATTTAACTTTC
TTTACAAATGGACGTAGTGTTTGTTTAACAGAGTTAAAAGGGTACCATGTTACTACCGGT
GAACCTGTTTGCCAGCCCCGTCGTCCAAATAGTCGGATAGATAAAGTACGATATATGTTC
AATAAAATAACTTAG
>53581|562697|Neisseria_gonorrhoeae|16|Neisseria_gonorrhoeae:1-1935
ATGGAGGAAAATCACATGAAAATTATTAATATTGGAGTTTTAGCTCATGTTGATGCAGGA
AAAACTACCTTAACAGAAAGCTTATTATATAACAGTGGAGCGATTACAGAATTAGGAAGC
GTGGACAAAGGTACAACGAGGACGGATAATACGCTTTTAGAACGTCAGAGAGGAATTACA
ATTCAGACAGGAATAACCTCTTTTCAGTGGGAAAATACGAAGGTGAACATCATAGACACG
CCAGGACATATGGATTTCTTAGCAGAAGTATATCGTTCATTATCAGTTTTAGATGGGGCA
ATTCTACTGATTTCTGCAAAAGATGGCGTACAAGCACAAACTCGTATATTATTTCATGCA
CTTAGGAAAATGGGGATTCCCACAATCTTTTTTATCAATAAGATTGACCAAAATGGAATT
GATTTATCAACGGTTTATCAGGATATTAAAGAGAAACTTTCTGCCGAAATTGTAATCAAA
CAGAAGGTAGAACTGTATCCTAATATGTGTGTGACGAACTTTACCGAATCTGAACAATGG
GATATGGTAATAGAAGGAAATGATTACCTTTTGGAGAAATATACGTCTGGGAAATTATTG
GAAGCATTAGAACTCGAACAAGAGGAAAGCATAAGATTTCATAATTGTTCCCTGTTCCCT
GTTTATCACGGAAGTGCAAAAAACAATATAGGGATTGATAACCTTATAGAAGTGATTACG
AATAAATTTTATTCATCAACACATCGAGGTCAGTCTGAACTTTGCGGAAAAGTTTTCAAA
ATTGAGTATTCGGAAAAAAGACAGCGTCTTGCATATATACGTCTTTATAGTGGCGTACTG
CATTTGCGAGATCCGGTTAGAATATCGGAAAAGGAAAAAATAAAAATTACAGAAATGTAT
ACTTCAATAAATGGTGAATTATGTAAAATCGATAAGGCTTATTCCGGGGAAATTGTTATT
TTGCAGAATGAGTTTTTGAAGTTAAATAGTGTTCTTGGAGATACAAAGCTATTGCCACAG
AGAGAGAGAATTGAAAATCCCCTCCCTCTGCTGCAAACGACTGTTGAACCGAGCAAACCT
CAACAAAGGGAAATGTTACTTGATGCACTTTTAGAAATCTCCGACAGTGACCCGCTTCTG
CGATATTATGTGGATTCTGCGACACATGAAATCATACTTTCTTTCTTAGGGAAAGTACAA
ATGGAAGTGACTTGTGCTCTGCTGCAAGAAAAGTATCATGTGGAGATAGAAATAAAAGAG
CCTACAGTCATTTATATGGAAAGACCGTTAAAAAAAGCAGAGTATACCATTCACATCGAA
GTTCCACCGAATCCTTTCTGGGCTTCCATTGGTCTATCTGTAGCACCGCTTCCATTAGGG
AGCGGAGTACAGTATGAGAGCTCGGTTTCTCTTGGATACTTAAATCAATCGTTTCAAAAT
GCAGTTATGGAGGGGATACGCTATGGCTGTGAACAAGGATTGTATGGTTGGAATGTGACG
GACTGTAAAATCTGTTTTAAGTATGGCTTATACTATAGCCCTGTTAGTACCCCAGCAGAT
TTTCGGATGCTTGCTCCTATTGTATTGGAACAAGTCTTAAAAAAAGCTGGAACAGAATTG
TTAGAGCCATATCTTAGTTTTAAAATTTATGCGCCACAGGAATATCTTTCACGAGCATAC
AACGATGCTCCTAAATATTGTGCGAACATCGTAGACACTCAATTGAAAAATAATGAGGTC
ATTCTTAGTGGAGAAATCCCTGCTCGGTGTATTCAAAAATATCGTAGTGATTTAACTTTC
TTTACAAATGGACGTAGTGTTTGTTTAACAGAGTTAAAAGGGTACCATGTTACTACCGGT
GAACCTGTTTGCCAGCCCCGTCGTCCAAATAGTCGGATAGATAAAGTACGATATATGTTC
AATAAAATAACTTAG
>53599|567933|Neisseria_gonorrhoeae|64|Neisseria_gonorrhoeae:1-1935
ATGGAGGAAAATCACATGAAAATTATTAATATTGGAGTTTTAGCTCATGTTGATGCAGGA
AAAACTACCTTAACAGAAAGCTTATTATATAACAGTGGAGCGATTACAGAATTAGGAAGC
GTGGACAAAGGTACAACGAGGACGGATAATACGCTTTTAGAACGTCAGAGAGGAATTACA
ATTCAGACAGGAATAACCTCTTTTCAGTGGGAAAATACGAAGGTGAACATCATAGACACG
CCAGGACATATGGATTTCTTAGCAGAAGTATATCGTTCATTATCAGTTTTAGATGGGGCA
ATTCTACTGATTTCTGCAAAAGATGGCGTACAAGCACAAACTCGTATATTATTTCATGCA
CTTAGGAAAATGGGGATTCCCACAATCTTTTTTATCAATAAGATTGACCAAAATGGAATT
GATTTATCAACGGTTTATCAGGATATTAAAGAGAAACTTTCTGCCGAAATTGTAATCAAA
CAGAAGGTAGAACTGTATCCTAATATGTGTGTGACGAACTTTACCGAATCTGAACAATGG
GATATGGTAATAGAAGGAAATGATTACCTTTTGGAGAAATATACGTCTGGGAAATTATTG
GAAGCATTAGAACTCGAACAAGAGGAAAGCATAAGATTTCATAATTGTTCCCTGTTCCCT
GTTTATCACGGAAGTGCAAAAAACAATATAGGGATTGATAACCTTATAGAAGTGATTACG
AATAAATTTTATTCATCAACACATCGAGGTCAGTCTGAACTTTGCGGAAAAGTTTTCAAA
ATTGAGTATTCGGAAAAAAGACAGCGTCTTGCATATATACGTCTTTATAGTGGCGTACTG
CATTTGCGAGATCCGGTTAGAATATCGGAAAAGGAAAAAATAAAAATTACAGAAATGTAT
ACTTCAATAAATGGTGAATTATGTAAAATCGATAAGGCTTATTCCGGGGAAATTGTTATT
TTGCAGAATGAGTTTTTGAAGTTAAATAGTGTTCTTGGAGATACAAAGCTATTGCCACAG
AGAGAGAGAATTGAAAATCCCCTCCCTCTGCTGCAAACGACTGTTGAACCGAGCAAACCT
CAACAAAGGGAAATGTTACTTGATGCACTTTTAGAAATCTCCGACAGTGACCCGCTTCTG
CGATATTATGTGGATTCTGCGACACATGAAATCATACTTTCTTTCTTAGGGAAAGTACAA
ATGGAAGTGACTTGTGCTCTGCTGCAAGAAAAGTATCATGTGGAGATAGAAATAAAAGAG
CCTACAGTCATTTATATGGAAAGACCGTTAAAAAAAGCAGAGTATACCATTCACATCGAA
GTTCCACCGAATCCTTTCTGGGCTTCCATTGGTCTATCTGTAGCACCGCTTCCATTAGGG
AGCGGAGTACAGTATGAGAGCTCGGTTTCTCTTGGATACTTAAATCAATCGTTTCAAAAT
GCAGTTATGGAGGGGATACGCTATGGCTGTGAACAAGGATTGTATGGTTGGAATGTGACG
GACTGTAAAATCTGTTTTAAGTATGGCTTATACTATAGCCCTGTTAGTACCCCAGCAGAT
TTTCGGATGCTTGCTCCTATTGTATTGGAACAAGTCTTAAAAAAAGCTGGAACAGAATTG
TTAGAGCCATATCTTAGTTTTAAAATTTATGCGCCACAGGAATATCTTTCACGAGCATAC
AACGATGCTCCTAAATATTGTGCGAACATCGTAGACACTCAATTGAAAAATAATGAGGTC
ATTCTTAGTGGAGAAATCCCTGCTCGGTGTATTCAAAAATATCGTAGTGATTTAACTTTC
TTTACAAATGGACGTAGTGTTTGTTTAACAGAGTTAAAAGGGTACCATGTTACTACCGGT
GAACCTGTTTGCCAGCCCCGTCGTCCAAATAGTCGGATAGATAAAGTACGATATATGTTC
AATAAAATAACTTAG
>53622|567058|Neisseria_gonorrhoeae|32|Neisseria_gonorrhoeae:1-1935
ATGGAGGAAAATCACATGAAAATTATTAATATTGGAGTTTTAGCTCATGTTGATGCAGGA
AAAACTACCTTAACAGAAAGCTTATTATATAACAGTGGAGCGATTACAGAATTAGGAAGC
GTGGACAAAGGTACAACGAGGACGGATAATACGCTTTTAGAACGTCAGAGAGGAATTACA
ATTCAGACAGGAATAACCTCTTTTCAGTGGGAAAATACGAAGGTGAACATCATAGACACG
CCAGGACATATGGATTTCTTAGCAGAAGTATATCGTTCATTATCAGTTTTAGATGGGGCA
ATTCTACTGATTTCTGCAAAAGATGGCGTACAAGCACAAACTCGTATATTATTTCATGCA
CTTAGGAAAATGGGGATTCCCACAATCTTTTTTATCAATAAGATTGACCAAAATGGAATT
GATTTATCAACGGTTTATCAGGATATTAAAGAGAAACTTTCTGCCGAAATTGTAATCAAA
CAGAAGGTAGAACTGTATCCTAATATGTGTGTGACGAACTTTACCGAATCTGAACAATGG
GATATGGTAATAGAAGGAAATGATTACCTTTTGGAGAAATATACGTCTGGGAAATTATTG
GAAGCATTAGAACTCGAACAAGAGGAAAGCATAAGATTTCATAATTGTTCCCTGTTCCCT
GTTTATCACGGAAGTGCAAAAAACAATATAGGGATTGATAACCTTATAGAAGTGATTACG
AATAAATTTTATTCATCAACACATCGAGGTCAGTCTGAACTTTGCGGAAAAGTTTTCAAA
ATTGAGTATTCGGAAAAAAGACAGCGTCTTGCATATATACGTCTTTATAGTGGCGTACTG
CATTTGCGAGATCCGGTTAGAATATCGGAAAAGGAAAAAATAAAAATTACAGAAATGTAT
ACTTCAATAAATGGTGAATTATGTAAAATCGATAAGGCTTATTCCGGGGAAATTGTTATT
TTGCAGAATGAGTTTTTGAAGTTAAATAGTGTTCTTGGAGATACAAAGCTATTGCCACAG
AGAGAGAGAATTGAAAATCCCCTCCCTCTGCTGCAAACGACTGTTGAACCGAGCAAACCT
CAACAAAGGGAAATGTTACTTGATGCACTTTTAGAAATCTCCGACAGTGACCCGCTTCTG
CGATATTATGTGGATTCTGCGACACATGAAATCATACTTTCTTTCTTAGGGAAAGTACAA
ATGGAAGTGACTTGTGCTCTGCTGCAAGAAAAGTATCATGTGGAGATAGAAATAAAAGAG
CCTACAGTCATTTATATGGAAAGACCGTTAAAAAAAGCAGAGTATACCATTCACATCGAA
GTTCCACCGAATCCTTTCTGGGCTTCCATTGGTCTATCTGTAGCACCGCTTCCATTAGGG
AGCGGAGTACAGTATGAGAGCTCGGTTTCTCTTGGATACTTAAATCAATCGTTTCAAAAT
GCAGTTATGGAGGGGATACGCTATGGCTGTGAACAAGGATTGTATGGTTGGAATGTGACG
GACTGTAAAATCTGTTTTAAGTATGGCTTATACTATAGCCCTGTTAGTACCCCAGCAGAT
TTTCGGATGCTTGCTCCTATTGTATTGGAACAAGTCTTAAAAAAAGCTGGAACAGAATTG
TTAGAGCCATATCTTAGTTTTAAAATTTATGCGCCACAGGAATATCTTTCACGAGCATAC
AACGATGCTCCTAAATATTGTGCGAACATCGTAGACACTCAATTGAAAAATAATGAGGTC
ATTCTTAGTGGAGAAATCCCTGCTCGGTGTATTCAAAAATATCGTAGTGATTTAACTTTC
TTTACAAATGGACGTAGTGTTTGTTTAACAGAGTTAAAAGGGTACCATGTTACTACCGGT
GAACCTGTTTGCCAGCCCCGTCGTCCAAATAGTCGGATAGATAAAGTACGATATATGTTC
AATAAAATAACTTAG
>53645|562571|Neisseria_gonorrhoeae|32|Neisseria_gonorrhoeae:1-1935
ATGGAGGAAAATCACATGAAAATTATTAATATTGGAGTTTTAGCTCATGTTGATGCAGGA
AAAACTACCTTAACAGAAAGCTTATTATATAACAGTGGAGCGATTACAGAATTAGGAAGC
GTGGACAAAGGTACAACGAGGACGGATAATACGCTTTTAGAACGTCAGAGAGGAATTACA
ATTCAGACAGGAATAACCTCTTTTCAGTGGGAAAATACGAAGGTGAACATCATAGACACG
CCAGGACATATGGATTTCTTAGCAGAAGTATATCGTTCATTATCAGTTTTAGATGGGGCA
ATTCTACTGATTTCTGCAAAAGATGGCGTACAAGCACAAACTCGTATATTATTTCATGCA
CTTAGGAAAATGGGGATTCCCACAATCTTTTTTATCAATAAGATTGACCAAAATGGAATT
GATTTATCAACGGTTTATCAGGATATTAAAGAGAAACTTTCTGCCGAAATTGTAATCAAA
CAGAAGGTAGAACTGTATCCTAATATGTGTGTGACGAACTTTACCGAATCTGAACAATGG
GATATGGTAATAGAAGGAAATGATTACCTTTTGGAGAAATATACGTCTGGGAAATTATTG
GAAGCATTAGAACTCGAACAAGAGGAAAGCATAAGATTTCATAATTGTTCCCTGTTCCCT
GTTTATCACGGAAGTGCAAAAAACAATATAGGGATTGATAACCTTATAGAAGTGATTACG
AATAAATTTTATTCATCAACACATCGAGGTCAGTCTGAACTTTGCGGAAAAGTTTTCAAA
ATTGAGTATTCGGAAAAAAGACAGCGTCTTGCATATATACGTCTTTATAGTGGCGTACTG
CATTTGCGAGATCCGGTTAGAATATCGGAAAAGGAAAAAATAAAAATTACAGAAATGTAT
ACTTCAATAAATGGTGAATTATGTAAAATCGATAAGGCTTATTCCGGGGAAATTGTTATT
TTGCAGAATGAGTTTTTGAAGTTAAATAGTGTTCTTGGAGATACAAAGCTATTGCCACAG
AGAGAGAGAATTGAAAATCCCCTCCCTCTGCTGCAAACGACTGTTGAACCGAGCAAACCT
CAACAAAGGGAAATGTTACTTGATGCACTTTTAGAAATCTCCGACAGTGACCCGCTTCTG
CGATATTATGTGGATTCTGCGACACATGAAATCATACTTTCTTTCTTAGGGAAAGTACAA
ATGGAAGTGACTTGTGCTCTGCTGCAAGAAAAGTATCATGTGGAGATAGAAATAAAAGAG
CCTACAGTCATTTATATGGAAAGACCGTTAAAAAAAGCAGAGTATACCATTCACATCGAA
GTTCCACCGAATCCTTTCTGGGCTTCCATTGGTCTATCTGTAGCACCGCTTCCATTAGGG
AGCGGAGTACAGTATGAGAGCTCGGTTTCTCTTGGATACTTAAATCAATCGTTTCAAAAT
GCAGTTATGGAGGGGATACGCTATGGCTGTGAACAAGGATTGTATGGTTGGAATGTGACG
GACTGTAAAATCTGTTTTAAGTATGGCTTATACTATAGCCCTGTTAGTACCCCAGCAGAT
TTTCGGATGCTTGCTCCTATTGTATTGGAACAAGTCTTAAAAAAAGCTGGAACAGAATTG
TTAGAGCCATATCTTAGTTTTAAAATTTATGCGCCACAGGAATATCTTTCACGAGCATAC
AACGATGCTCCTAAATATTGTGCGAACATCGTAGACACTCAATTGAAAAATAATGAGGTC
ATTCTTAGTGGAGAAATCCCTGCTCGGTGTATTCAAAAATATCGTAGTGATTTAACTTTC
TTTACAAATGGACGTAGTGTTTGTTTAACAGAGTTAAAAGGGTACCATGTTACTACCGGT
GAACCTGTTTGCCAGCCCCGTCGTCCAAATAGTCGGATAGATAAAGTACGATATATGTTC
AATAAAATAACTTAG
>53666|565338|Neisseria_gonorrhoeae|16|Neisseria_gonorrhoeae:1-1935
ATGGAGGAAAATCACATGAAAATTATTAATATTGGAGTTTTAGCTCATGTTGATGCAGGA
AAAACTACCTTAACAGAAAGCTTATTATATAACAGTGGAGCGATTACAGAATTAGGAAGC
GTGGACAAAGGTACAACGAGGACGGATAATACGCTTTTAGAACGTCAGAGAGGAATTACA
ATTCAGACAGGAATAACCTCTTTTCAGTGGGAAAATACGAAGGTGAACATCATAGACACG
CCAGGACATATGGATTTCTTAGCAGAAGTATATCGTTCATTATCAGTTTTAGATGGGGCA
ATTCTACTGATTTCTGCAAAAGATGGCGTACAAGCACAAACTCGTATATTATTTCATGCA
CTTAGGAAAATGGGGATTCCCACAATCTTTTTTATCAATAAGATTGACCAAAATGGAATT
GATTTATCAACGGTTTATCAGGATATTAAAGAGAAACTTTCTGCCGAAATTGTAATCAAA
CAGAAGGTAGAACTGTATCCTAATATGTGTGTGACGAACTTTACCGAATCTGAACAATGG
GATATGGTAATAGAAGGAAATGATTACCTTTTGGAGAAATATACGTCTGGGAAATTATTG
GAAGCATTAGAACTCGAACAAGAGGAAAGCATAAGATTTCATAATTGTTCCCTGTTCCCT
GTTTATCACGGAAGTGCAAAAAACAATATAGGGATTGATAACCTTATAGAAGTGATTACG
AATAAATTTTATTCATCAACACATCGAGGTCAGTCTGAACTTTGCGGAAAAGTTTTCAAA
ATTGAGTATTCGGAAAAAAGACAGCGTCTTGCATATATACGTCTTTATAGTGGCGTACTG
CATTTGCGAGATCCGGTTAGAATATCGGAAAAGGAAAAAATAAAAATTACAGAAATGTAT
ACTTCAATAAATGGTGAATTATGTAAAATCGATAAGGCTTATTCCGGGGAAATTGTTATT
TTGCAGAATGAGTTTTTGAAGTTAAATAGTGTTCTTGGAGATACAAAGCTATTGCCACAG
AGAGAGAGAATTGAAAATCCCCTCCCTCTGCTGCAAACGACTGTTGAACCGAGCAAACCT
CAACAAAGGGAAATGTTACTTGATGCACTTTTAGAAATCTCCGACAGTGACCCGCTTCTG
CGATATTATGTGGATTCTGCGACACATGAAATCATACTTTCTTTCTTAGGGAAAGTACAA
ATGGAAGTGACTTGTGCTCTGCTGCAAGAAAAGTATCATGTGGAGATAGAAATAAAAGAG
CCTACAGTCATTTATATGGAAAGACCGTTAAAAAAAGCAGAGTATACCATTCACATCGAA
GTTCCACCGAATCCTTTCTGGGCTTCCATTGGTCTATCTGTAGCACCGCTTCCATTAGGG
AGCGGAGTACAGTATGAGAGCTCGGTTTCTCTTGGATACTTAAATCAATCGTTTCAAAAT
GCAGTTATGGAGGGGATACGCTATGGCTGTGAACAAGGATTGTATGGTTGGAATGTGACG
GACTGTAAAATCTGTTTTAAGTATGGCTTATACTATAGCCCTGTTAGTACCCCAGCAGAT
TTTCGGATGCTTGCTCCTATTGTATTGGAACAAGTCTTAAAAAAAGCTGGAACAGAATTG
TTAGAGCCATATCTTAGTTTTAAAATTTATGCGCCACAGGAATATCTTTCACGAGCATAC
AACGATGCTCCTAAATATTGTGCGAACATCGTAGACACTCAATTGAAAAATAATGAGGTC
ATTCTTAGTGGAGAAATCCCTGCTCGGTGTATTCAAAAATATCGTAGTGATTTAACTTTC
TTTACAAATGGACGTAGTGTTTGTTTAACAGAGTTAAAAGGGTACCATGTTACTACCGGT
GAACCTGTTTGCCAGCCCCGTCGTCCAAATAGTCGGATAGATAAAGTACGATATATGTTC
AATAAAATAACTTAG
>53670|565464|Neisseria_gonorrhoeae|64|Neisseria_gonorrhoeae:1-1935
ATGGAGGAAAATCACATGAAAATTATTAATATTGGAGTTTTAGCTCATGTTGATGCAGGA
AAAACTACCTTAACAGAAAGCTTATTATATAACAGTGGAGCGATTACAGAATTAGGAAGC
GTGGACAAAGGTACAACGAGGACGGATAATACGCTTTTAGAACGTCAGAGAGGAATTACA
ATTCAGACAGGAATAACCTCTTTTCAGTGGGAAAATACGAAGGTGAACATCATAGACACG
CCAGGACATATGGATTTCTTAGCAGAAGTATATCGTTCATTATCAGTTTTAGATGGGGCA
ATTCTACTGATTTCTGCAAAAGATGGCGTACAAGCACAAACTCGTATATTATTTCATGCA
CTTAGGAAAATGGGGATTCCCACAATCTTTTTTATCAATAAGATTGACCAAAATGGAATT
GATTTATCAACGGTTTATCAGGATATTAAAGAGAAACTTTCTGCCGAAATTGTAATCAAA
CAGAAGGTAGAACTGTATCCTAATATGTGTGTGACGAACTTTACCGAATCTGAACAATGG
GATATGGTAATAGAAGGAAATGATTACCTTTTGGAGAAATATACGTCTGGGAAATTATTG
GAAGCATTAGAACTCGAACAAGAGGAAAGCATAAGATTTCATAATTGTTCCCTGTTCCCT
GTTTATCACGGAAGTGCAAAAAACAATATAGGGATTGATAACCTTATAGAAGTGATTACG
AATAAATTTTATTCATCAACACATCGAGGTCAGTCTGAACTTTGCGGAAAAGTTTTCAAA
ATTGAGTATTCGGAAAAAAGACAGCGTCTTGCATATATACGTCTTTATAGTGGCGTACTG
CATTTGCGAGATCCGGTTAGAATATCGGAAAAGGAAAAAATAAAAATTACAGAAATGTAT
ACTTCAATAAATGGTGAATTATGTAAAATCGATAAGGCTTATTCCGGGGAAATTGTTATT
TTGCAGAATGAGTTTTTGAAGTTAAATAGTGTTCTTGGAGATACAAAGCTATTGCCACAG
AGAGAGAGAATTGAAAATCCCCTCCCTCTGCTGCAAACGACTGTTGAACCGAGCAAACCT
CAACAAAGGGAAATGTTACTTGATGCACTTTTAGAAATCTCCGACAGTGACCCGCTTCTG
CGATATTATGTGGATTCTGCGACACATGAAATCATACTTTCTTTCTTAGGGAAAGTACAA
ATGGAAGTGACTTGTGCTCTGCTGCAAGAAAAGTATCATGTGGAGATAGAAATAAAAGAG
CCTACAGTCATTTATATGGAAAGACCGTTAAAAAAAGCAGAGTATACCATTCACATCGAA
GTTCCACCGAATCCTTTCTGGGCTTCCATTGGTCTATCTGTAGCACCGCTTCCATTAGGG
AGCGGAGTACAGTATGAGAGCTCGGTTTCTCTTGGATACTTAAATCAATCGTTTCAAAAT
GCAGTTATGGAGGGGATACGCTATGGCTGTGAACAAGGATTGTATGGTTGGAATGTGACG
GACTGTAAAATCTGTTTTAAGTATGGCTTATACTATAGCCCTGTTAGTACCCCAGCAGAT
TTTCGGATGCTTGCTCCTATTGTATTGGAACAAGTCTTAAAAAAAGCTGGAACAGAATTG
TTAGAGCCATATCTTAGTTTTAAAATTTATGCGCCACAGGAATATCTTTCACGAGCATAC
AACGATGCTCCTAAATATTGTGCGAACATCGTAGACACTCAATTGAAAAATAATGAGGTC
ATTCTTAGTGGAGAAATCCCTGCTCGGTGTATTCAAAAATATCGTAGTGATTTAACTTTC
TTTACAAATGGACGTAGTGTTTGTTTAACAGAGTTAAAAGGGTACCATGTTACTACCGGT
GAACCTGTTTGCCAGCCCCGTCGTCCAAATAGTCGGATAGATAAAGTACGATATATGTTC
AATAAAATAACTTAG
>54370|LRRBGS_0138|Neisseria_gonorrhoeae|32|Neisseria_gonorrhoeae:1-1935
ATGGAGGAAAATCACATGAAAATTATTAATATTGGAGTTTTAGCTCATGTTGATGCAGGA
AAAACTACCTTAACAGAAAGCTTATTATATAACAGTGGAGCGATTACAGAATTAGGAAGC
GTGGACAAAGGTACAACGAGGACGGATAATACGCTTTTAGAACGTCAGAGAGGAATTACA
ATTCAGACAGGAATAACCTCTTTTCAGTGGGAAAATACGAAGGTGAACATCATAGACACG
CCAGGACATATGGATTTCTTAGCAGAAGTATATCGTTCATTATCAGTTTTAGATGGGGCA
ATTCTACTGATTTCTGCAAAAGATGGCGTACAAGCACAAACTCGTATATTATTTCATGCA
CTTAGGAAAATGGGGATTCCCACAATCTTTTTTATCAATAAGATTGACCAAAATGGAATT
GATTTATCAACGGTTTATCAGGATATTAAAGAGAAACTTTCTGCCGAAATTGTAATCAAA
CAGAAGGTAGAACTGTATCCTAATATGTGTGTGACGAACTTTACCGAATCTGAACAATGG
GATATGGTAATAGAAGGAAATGATTACCTTTTGGAGAAATATACGTCTGGGAAATTATTG
GAAGCATTAGAACTCGAACAAGAGGAAAGCATAAGATTTCATAATTGTTCCCTGTTCCCT
GTTTATCACGGAAGTGCAAAAAACAATATAGGGATTGATAACCTTATAGAAGTGATTACG
AATAAATTTTATTCATCAACACATCGAGGTCAGTCTGAACTTTGCGGAAAAGTTTTCAAA
ATTGAGTATTCGGAAAAAAGACAGCGTCTTGCATATATACGTCTTTATAGTGGCGTACTG
CATTTGCGAGATCCGGTTAGAATATCGGAAAAGGAAAAAATAAAAATTACAGAAATGTAT
ACTTCAATAAATGGTGAATTATGTAAAATCGATAAGGCTTATTCCGGGGAAATTGTTATT
TTGCAGAATGAGTTTTTGAAGTTAAATAGTGTTCTTGGAGATACAAAGCTATTGCCACAG
AGAGAGAGAATTGAAAATCCCCTCCCTCTGCTGCAAACGACTGTTGAACCGAGCAAACCT
CAACAAAGGGAAATGTTACTTGATGCACTTTTAGAAATCTCCGACAGTGACCCGCTTCTG
CGATATTATGTGGATTCTGCGACACATGAAATCATACTTTCTTTCTTAGGGAAAGTACAA
ATGGAAGTGACTTGTGCTCTGCTGCAAGAAAAGTATCATGTGGAGATAGAAATAAAAGAG
CCTACAGTCATTTATATGGAAAGACCGTTAAAAAAAGCAGAGTATACCATTCACATCGAA
GTTCCACCGAATCCTTTCTGGGCTTCCATTGGTCTATCTGTAGCACCGCTTCCATTAGGG
AGCGGAGTACAGTATGAGAGCTCGGTTTCTCTTGGATACTTAAATCAATCGTTTCAAAAT
GCAGTTATGGAGGGGATACGCTATGGCTGTGAACAAGGATTGTATGGTTGGAATGTGACG
GACTGTAAAATCTGTTTTAAGTATGGCTTATACTATAGCCCTGTTAGTACCCCAGCAGAT
TTTCGGATGCTTGCTCCTATTGTATTGGAACAAGTCTTAAAAAAAGCTGGAACAGAATTG
TTAGAGCCATATCTTAGTTTTAAAATTTATGCGCCACAGGAATATCTTTCACGAGCATAC
AACGATGCTCCTAAATATTGTGCGAACATCGTAGACACTCAATTGAAAAATAATGAGGTC
ATTCTTAGTGGAGAAATCCCTGCTCGGTGTATTCAAAAATATCGTAGTGATTTAACTTTC
TTTACAAATGGACGTAGTGTTTGTTTAACAGAGTTAAAAGGGTACCATGTTACTACCGGT
GAACCTGTTTGCCAGCCCCGTCGTCCAAATAGTCGGATAGATAAAGTACGATATATGTTC
AATAAAATAACTTAG
>54380|LRRBGS_0148|Neisseria_gonorrhoeae|16|Neisseria_gonorrhoeae:1-1935
ATGGAGGAAAATCACATGAAAATTATTAATATTGGAGTTTTAGCTCATGTTGATGCAGGA
AAAACTACCTTAACAGAAAGCTTATTATATAACAGTGGAGCGATTACAGAATTAGGAAGC
GTGGACAAAGGTACAACGAGGACGGATAATACGCTTTTAGAACGTCAGAGAGGAATTACA
ATTCAGACAGGAATAACCTCTTTTCAGTGGGAAAATACGAAGGTGAACATCATAGACACG
CCAGGACATATGGATTTCTTAGCAGAAGTATATCGTTCATTATCAGTTTTAGATGGGGCA
ATTCTACTGATTTCTGCAAAAGATGGCGTACAAGCACAAACTCGTATATTATTTCATGCA
CTTAGGAAAATGGGGATTCCCACAATCTTTTTTATCAATAAGATTGACCAAAATGGAATT
GATTTATCAACGGTTTATCAGGATATTAAAGAGAAACTTTCTGCCGAAATTGTAATCAAA
CAGAAGGTAGAACTGTATCCTAATATGTGTGTGACGAACTTTACCGAATCTGAACAATGG
GATATGGTAATAGAAGGAAATGATTACCTTTTGGAGAAATATACGTCTGGGAAATTATTG
GAAGCATTAGAACTCGAACAAGAGGAAAGCATAAGATTTCATAATTGTTCCCTGTTCCCT
GTTTATCACGGAAGTGCAAAAAACAATATAGGGATTGATAACCTTATAGAAGTGATTACG
AATAAATTTTATTCATCAACACATCGAGGTCAGTCTGAACTTTGCGGAAAAGTTTTCAAA
ATTGAGTATTCGGAAAAAAGACAGCGTCTTGCATATATACGTCTTTATAGTGGCGTACTG
CATTTGCGAGATCCGGTTAGAATATCGGAAAAGGAAAAAATAAAAATTACAGAAATGTAT
ACTTCAATAAATGGTGAATTATGTAAAATCGATAAGGCTTATTCCGGGGAAATTGTTATT
TTGCAGAATGAGTTTTTGAAGTTAAATAGTGTTCTTGGAGATACAAAGCTATTGCCACAG
AGAGAGAGAATTGAAAATCCCCTCCCTCTGCTGCAAACGACTGTTGAACCGAGCAAACCT
CAACAAAGGGAAATGTTACTTGATGCACTTTTAGAAATCTCCGACAGTGACCCGCTTCTG
CGATATTATGTGGATTCTGCGACACATGAAATCATACTTTCTTTCTTAGGGAAAGTACAA
ATGGAAGTGACTTGTGCTCTGCTGCAAGAAAAGTATCATGTGGAGATAGAAATAAAAGAG
CCTACAGTCATTTATATGGAAAGACCGTTAAAAAAAGCAGAGTATACCATTCACATCGAA
GTTCCACCGAATCCTTTCTGGGCTTCCATTGGTCTATCTGTAGCACCGCTTCCATTAGGG
AGCGGAGTACAGTATGAGAGCTCGGTTTCTCTTGGATACTTAAATCAATCGTTTCAAAAT
GCAGTTATGGAGGGGATACGCTATGGCTGTGAACAAGGATTGTATGGTTGGAATGTGACG
GACTGTAAAATCTGTTTTAAGTATGGCTTATACTATAGCCCTGTTAGTACCCCAGCAGAT
TTTCGGATGCTTGCTCCTATTGTATTGGAACAAGTCTTAAAAAAAGCTGGAACAGAATTG
TTAGAGCCATATCTTAGTTTTAAAATTTATGCGCCACAGGAATATCTTTCACGAGCATAC
AACGATGCTCCTAAATATTGTGCGAACATCGTAGACACTCAATTGAAAAATAATGAGGTC
ATTCTTAGTGGAGAAATCCCTGCTCGGTGTATTCAAAAATATCGTAGTGATTTAACTTTC
TTTACAAATGGACGTAGTGTTTGTTTAACAGAGTTAAAAGGGTACCATGTTACTACCGGT
GAACCTGTTTGCCAGCCCCGTCGTCCAAATAGTCGGATAGATAAAGTACGATATATGTTC
AATAAAATAACTTAG
>56127|564779|Neisseria_gonorrhoeae|32|Neisseria_gonorrhoeae:1-1935
ATGGAGGAAAATCACATGAAAATTATTAATATTGGAGTTTTAGCTCATGTTGATGCAGGA
AAAACTACCTTAACAGAAAGCTTATTATATAACAGTGGAGCGATTACAGAATTAGGAAGC
GTGGACAAAGGTACAACGAGGACGGATAATACGCTTTTAGAACGTCAGAGAGGAATTACA
ATTCAGACAGGAATAACCTCTTTTCAGTGGGAAAATACGAAGGTGAACATCATAGACACG
CCAGGACATATGGATTTCTTAGCAGAAGTATATCGTTCATTATCAGTTTTAGATGGGGCA
ATTCTACTGATTTCTGCAAAAGATGGCGTACAAGCACAAACTCGTATATTATTTCATGCA
CTTAGGAAAATGGGGATTCCCACAATCTTTTTTATCAATAAGATTGACCAAAATGGAATT
GATTTATCAACGGTTTATCAGGATATTAAAGAGAAACTTTCTGCCGAAATTGTAATCAAA
CAGAAGGTAGAACTGTATCCTAATATGTGTGTGACGAACTTTACCGAATCTGAACAATGG
GATATGGTAATAGAAGGAAATGATTACCTTTTGGAGAAATATACGTCTGGGAAATTATTG
GAAGCATTAGAACTCGAACAAGAGGAAAGCATAAGATTTCATAATTGTTCCCTGTTCCCT
GTTTATCACGGAAGTGCAAAAAACAATATAGGGATTGATAACCTTATAGAAGTGATTACG
AATAAATTTTATTCATCAACACATCGAGGTCAGTCTGAACTTTGCGGAAAAGTTTTCAAA
ATTGAGTATTCGGAAAAAAGACAGCGTCTTGCATATATACGTCTTTATAGTGGCGTACTG
CATTTGCGAGATCCGGTTAGAATATCGGAAAAGGAAAAAATAAAAATTACAGAAATGTAT
ACTTCAATAAATGGTGAATTATGTAAAATCGATAAGGCTTATTCCGGGGAAATTGTTATT
TTGCAGAATGAGTTTTTGAAGTTAAATAGTGTTCTTGGAGATACAAAGCTATTGCCACAG
AGAGAGAGAATTGAAAATCCCCTCCCTCTGCTGCAAACGACTGTTGAACCGAGCAAACCT
CAACAAAGGGAAATGTTACTTGATGCACTTTTAGAAATCTCCGACAGTGACCCGCTTCTG
CGATATTATGTGGATTCTGCGACACATGAAATCATACTTTCTTTCTTAGGGAAAGTACAA
ATGGAAGTGACTTGTGCTCTGCTGCAAGAAAAGTATCATGTGGAGATAGAAATAAAAGAG
CCTACAGTCATTTATATGGAAAGACCGTTAAAAAAAGCAGAGTATACCATTCACATCGAA
GTTCCACCGAATCCTTTCTGGGCTTCCATTGGTCTATCTGTAGCACCGCTTCCATTAGGG
AGCGGAGTACAGTATGAGAGCTCGGTTTCTCTTGGATACTTAAATCAATCGTTTCAAAAT
GCAGTTATGGAGGGGATACGCTATGGCTGTGAACAAGGATTGTATGGTTGGAATGTGACG
GACTGTAAAATCTGTTTTAAGTATGGCTTATACTATAGCCCTGTTAGTACCCCAGCAGAT
TTTCGGATGCTTGCTCCTATTGTATTGGAACAAGTCTTAAAAAAAGCTGGAACAGAATTG
TTAGAGCCATATCTTAGTTTTAAAATTTATGCGCCACAGGAATATCTTTCACGAGCATAC
AACGATGCTCCTAAATATTGTGCGAACATCGTAGACACTCAATTGAAAAATAATGAGGTC
ATTCTTAGTGGAGAAATCCCTGCTCGGTGTATTCAAAAATATCGTAGTGATTTAACTTTC
TTTACAAATGGACGTAGTGTTTGTTTAACAGAGTTAAAAGGGTACCATGTTACTACCGGT
GAACCTGTTTGCCAGCCCCGTCGTCCAAATAGTCGGATAGATAAAGTACGATATATGTTC
AATAAAATAACTTAG
>56128|567322|Neisseria_gonorrhoeae|32|Neisseria_gonorrhoeae:1-1935
ATGGAGGAAAATCACATGAAAATTATTAATATTGGAGTTTTAGCTCATGTTGATGCAGGA
AAAACTACCTTAACAGAAAGCTTATTATATAACAGTGGAGCGATTACAGAATTAGGAAGC
GTGGACAAAGGTACAACGAGGACGGATAATACGCTTTTAGAACGTCAGAGAGGAATTACA
ATTCAGACAGGAATAACCTCTTTTCAGTGGGAAAATACGAAGGTGAACATCATAGACACG
CCAGGACATATGGATTTCTTAGCAGAAGTATATCGTTCATTATCAGTTTTAGATGGGGCA
ATTCTACTGATTTCTGCAAAAGATGGCGTACAAGCACAAACTCGTATATTATTTCATGCA
CTTAGGAAAATGGGGATTCCCACAATCTTTTTTATCAATAAGATTGACCAAAATGGAATT
GATTTATCAACGGTTTATCAGGATATTAAAGAGAAACTTTCTGCCGAAATTGTAATCAAA
CAGAAGGTAGAACTGTATCCTAATATGTGTGTGACGAACTTTACCGAATCTGAACAATGG
GATATGGTAATAGAAGGAAATGATTACCTTTTGGAGAAATATACGTCTGGGAAATTATTG
GAAGCATTAGAACTCGAACAAGAGGAAAGCATAAGATTTCATAATTGTTCCCTGTTCCCT
GTTTATCACGGAAGTGCAAAAAACAATATAGGGATTGATAACCTTATAGAAGTGATTACG
AATAAATTTTATTCATCAACACATCGAGGTCAGTCTGAACTTTGCGGAAAAGTTTTCAAA
ATTGAGTATTCGGAAAAAAGACAGCGTCTTGCATATATACGTCTTTATAGTGGCGTACTG
CATTTGCGAGATCCGGTTAGAATATCGGAAAAGGAAAAAATAAAAATTACAGAAATGTAT
ACTTCAATAAATGGTGAATTATGTAAAATCGATAAGGCTTATTCCGGGGAAATTGTTATT
TTGCAGAATGAGTTTTTGAAGTTAAATAGTGTTCTTGGAGATACAAAGCTATTGCCACAG
AGAGAGAGAATTGAAAATCCCCTCCCTCTGCTGCAAACGACTGTTGAACCGAGCAAACCT
CAACAAAGGGAAATGTTACTTGATGCACTTTTAGAAATCTCCGACAGTGACCCGCTTCTG
CGATATTATGTGGATTCTGCGACACATGAAATCATACTTTCTTTCTTAGGGAAAGTACAA
ATGGAAGTGACTTGTGCTCTGCTGCAAGAAAAGTATCATGTGGAGATAGAAATAAAAGAG
CCTACAGTCATTTATATGGAAAGACCGTTAAAAAAAGCAGAGTATACCATTCACATCGAA
GTTCCACCGAATCCTTTCTGGGCTTCCATTGGTCTATCTGTAGCACCGCTTCCATTAGGG
AGCGGAGTACAGTATGAGAGCTCGGTTTCTCTTGGATACTTAAATCAATCGTTTCAAAAT
GCAGTTATGGAGGGGATACGCTATGGCTGTGAACAAGGATTGTATGGTTGGAATGTGACG
GACTGTAAAATCTGTTTTAAGTATGGCTTATACTATAGCCCTGTTAGTACCCCAGCAGAT
TTTCGGATGCTTGCTCCTATTGTATTGGAACAAGTCTTAAAAAAAGCTGGAACAGAATTG
TTAGAGCCATATCTTAGTTTTAAAATTTATGCGCCACAGGAATATCTTTCACGAGCATAC
AACGATGCTCCTAAATATTGTGCGAACATCGTAGACACTCAATTGAAAAATAATGAGGTC
ATTCTTAGTGGAGAAATCCCTGCTCGGTGTATTCAAAAATATCGTAGTGATTTAACTTTC
TTTACAAATGGACGTAGTGTTTGTTTAACAGAGTTAAAAGGGTACCATGTTACTACCGGT
GAACCTGTTTGCCAGCCCCGTCGTCCAAATAGTCGGATAGATAAAGTACGATATATGTTC
AATAAAATAACTTAG
>56174|573422|Neisseria_gonorrhoeae|8|Neisseria_gonorrhoeae:1-1935
ATGGAGGAAAATCACATGAAAATTATTAATATTGGAGTTTTAGCTCATGTTGATGCAGGA
AAAACTACCTTAACAGAAAGCTTATTATATAACAGTGGAGCGATTACAGAATTAGGAAGC
GTGGACAAAGGTACAACGAGGACGGATAATACGCTTTTAGAACGTCAGAGAGGAATTACA
ATTCAGACAGGAATAACCTCTTTTCAGTGGGAAAATACGAAGGTGAACATCATAGACACG
CCAGGACATATGGATTTCTTAGCAGAAGTATATCGTTCATTATCAGTTTTAGATGGGGCA
ATTCTACTGATTTCTGCAAAAGATGGCGTACAAGCACAAACTCGTATATTATTTCATGCA
CTTAGGAAAATGGGGATTCCCACAATCTTTTTTATCAATAAGATTGACCAAAATGGAATT
GATTTATCAACGGTTTATCAGGATATTAAAGAGAAACTTTCTGCCGAAATTGTAATCAAA
CAGAAGGTAGAACTGTATCCTAATATGTGTGTGACGAACTTTACCGAATCTGAACAATGG
GATATGGTAATAGAAGGAAATGATTACCTTTTGGAGAAATATACGTCTGGGAAATTATTG
GAAGCATTAGAACTCGAACAAGAGGAAAGCATAAGATTTCATAATTGTTCCCTGTTCCCT
GTTTATCACGGAAGTGCAAAAAACAATATAGGGATTGATAACCTTATAGAAGTGATTACG
AATAAATTTTATTCATCAACACATCGAGGTCAGTCTGAACTTTGCGGAAAAGTTTTCAAA
ATTGAGTATTCGGAAAAAAGACAGCGTCTTGCATATATACGTCTTTATAGTGGCGTACTG
CATTTGCGAGATCCGGTTAGAATATCGGAAAAGGAAAAAATAAAAATTACAGAAATGTAT
ACTTCAATAAATGGTGAATTATGTAAAATCGATAAGGCTTATTCCGGGGAAATTGTTATT
TTGCAGAATGAGTTTTTGAAGTTAAATAGTGTTCTTGGAGATACAAAGCTATTGCCACAG
AGAGAGAGAATTGAAAATCCCCTCCCTCTGCTGCAAACGACTGTTGAACCGAGCAAACCT
CAACAAAGGGAAATGTTACTTGATGCACTTTTAGAAATCTCCGACAGTGACCCGCTTCTG
CGATATTATGTGGATTCTGCGACACATGAAATCATACTTTCTTTCTTAGGGAAAGTACAA
ATGGAAGTGACTTGTGCTCTGCTGCAAGAAAAGTATCATGTGGAGATAGAAATAAAAGAG
CCTACAGTCATTTATATGGAAAGACCGTTAAAAAAAGCAGAGTATACCATTCACATCGAA
GTTCCACCGAATCCTTTCTGGGCTTCCATTGGTCTATCTGTAGCACCGCTTCCATTAGGG
AGCGGAGTACAGTATGAGAGCTCGGTTTCTCTTGGATACTTAAATCAATCGTTTCAAAAT
GCAGTTATGGAGGGGATACGCTATGGCTGTGAACAAGGATTGTATGGTTGGAATGTGACG
GACTGTAAAATCTGTTTTAAGTATGGCTTATACTATAGCCCTGTTAGTACCCCAGCAGAT
TTTCGGATGCTTGCTCCTATTGTATTGGAACAAGTCTTAAAAAAAGCTGGAACAGAATTG
TTAGAGCCATATCTTAGTTTTAAAATTTATGCGCCACAGGAATATCTTTCACGAGCATAC
AACGATGCTCCTAAATATTGTGCGAACATCGTAGACACTCAATTGAAAAATAATGAGGTC
ATTCTTAGTGGAGAAATCCCTGCTCGGTGTATTCAAAAATATCGTAGTGATTTAACTTTC
TTTACAAATGGACGTAGTGTTTGTTTAACAGAGTTAAAAGGGTACCATGTTACTACCGGT
GAACCTGTTTGCCAGCCCCGTCGTCCAAATAGTCGGATAGATAAAGTACGATATATGTTC
AATAAAATAACTTAG
>56177|573969|Neisseria_gonorrhoeae|32|Neisseria_gonorrhoeae:1-1935
ATGGAGGAAAATCACATGAAAATTATTAATATTGGAGTTTTAGCTCATGTTGATGCAGGA
AAAACTACCTTAACAGAAAGCTTATTATATAACAGTGGAGCGATTACAGAATTAGGAAGC
GTGGACAAAGGTACAACGAGGACGGATAATACGCTTTTAGAACGTCAGAGAGGAATTACA
ATTCAGACAGGAATAACCTCTTTTCAGTGGGAAAATACGAAGGTGAACATCATAGACACG
CCAGGACATATGGATTTCTTAGCAGAAGTATATCGTTCATTATCAGTTTTAGATGGGGCA
ATTCTACTGATTTCTGCAAAAGATGGCGTACAAGCACAAACTCGTATATTATTTCATGCA
CTTAGGAAAATGGGGATTCCCACAATCTTTTTTATCAATAAGATTGACCAAAATGGAATT
GATTTATCAACGGTTTATCAGGATATTAAAGAGAAACTTTCTGCCGAAATTGTAATCAAA
CAGAAGGTAGAACTGTATCCTAATATGTGTGTGACGAACTTTACCGAATCTGAACAATGG
GATATGGTAATAGAAGGAAATGATTACCTTTTGGAGAAATATACGTCTGGGAAATTATTG
GAAGCATTAGAACTCGAACAAGAGGAAAGCATAAGATTTCATAATTGTTCCCTGTTCCCT
GTTTATCACGGAAGTGCAAAAAACAATATAGGGATTGATAACCTTATAGAAGTGATTACG
AATAAATTTTATTCATCAACACATCGAGGTCAGTCTGAACTTTGCGGAAAAGTTTTCAAA
ATTGAGTATTCGGAAAAAAGACAGCGTCTTGCATATATACGTCTTTATAGTGGCGTACTG
CATTTGCGAGATCCGGTTAGAATATCGGAAAAGGAAAAAATAAAAATTACAGAAATGTAT
ACTTCAATAAATGGTGAATTATGTAAAATCGATAAGGCTTATTCCGGGGAAATTGTTATT
TTGCAGAATGAGTTTTTGAAGTTAAATAGTGTTCTTGGAGATACAAAGCTATTGCCACAG
AGAGAGAGAATTGAAAATCCCCTCCCTCTGCTGCAAACGACTGTTGAACCGAGCAAACCT
CAACAAAGGGAAATGTTACTTGATGCACTTTTAGAAATCTCCGACAGTGACCCGCTTCTG
CGATATTATGTGGATTCTGCGACACATGAAATCATACTTTCTTTCTTAGGGAAAGTACAA
ATGGAAGTGACTTGTGCTCTGCTGCAAGAAAAGTATCATGTGGAGATAGAAATAAAAGAG
CCTACAGTCATTTATATGGAAAGACCGTTAAAAAAAGCAGAGTATACCATTCACATCGAA
GTTCCACCGAATCCTTTCTGGGCTTCCATTGGTCTATCTGTAGCACCGCTTCCATTAGGG
AGCGGAGTACAGTATGAGAGCTCGGTTTCTCTTGGATACTTAAATCAATCGTTTCAAAAT
GCAGTTATGGAGGGGATACGCTATGGCTGTGAACAAGGATTGTATGGTTGGAATGTGACG
GACTGTAAAATCTGTTTTAAGTATGGCTTATACTATAGCCCTGTTAGTACCCCAGCAGAT
TTTCGGATGCTTGCTCCTATTGTATTGGAACAAGTCTTAAAAAAAGCTGGAACAGAATTG
TTAGAGCCATATCTTAGTTTTAAAATTTATGCGCCACAGGAATATCTTTCACGAGCATAC
AACGATGCTCCTAAATATTGTGCGAACATCGTAGACACTCAATTGAAAAATAATGAGGTC
ATTCTTAGTGGAGAAATCCCTGCTCGGTGTATTCAAAAATATCGTAGTGATTTAACTTTC
TTTACAAATGGACGTAGTGTTTGTTTAACAGAGTTAAAAGGGTACCATGTTACTACCGGT
GAACCTGTTTGCCAGCCCCGTCGTCCAAATAGTCGGATAGATAAAGTACGATATATGTTC
AATAAAATAACTTAG
>56183|573718|Neisseria_gonorrhoeae|8|Neisseria_gonorrhoeae:1-1935
ATGGAGGAAAATCACATGAAAATTATTAATATTGGAGTTTTAGCTCATGTTGATGCAGGA
AAAACTACCTTAACAGAAAGCTTATTATATAACAGTGGAGCGATTACAGAATTAGGAAGC
GTGGACAAAGGTACAACGAGGACGGATAATACGCTTTTAGAACGTCAGAGAGGAATTACA
ATTCAGACAGGAATAACCTCTTTTCAGTGGGAAAATACGAAGGTGAACATCATAGACACG
CCAGGACATATGGATTTCTTAGCAGAAGTATATCGTTCATTATCAGTTTTAGATGGGGCA
ATTCTACTGATTTCTGCAAAAGATGGCGTACAAGCACAAACTCGTATATTATTTCATGCA
CTTAGGAAAATGGGGATTCCCACAATCTTTTTTATCAATAAGATTGACCAAAATGGAATT
GATTTATCAACGGTTTATCAGGATATTAAAGAGAAACTTTCTGCCGAAATTGTAATCAAA
CAGAAGGTAGAACTGTATCCTAATATGTGTGTGACGAACTTTACCGAATCTGAACAATGG
GATATGGTAATAGAAGGAAATGATTACCTTTTGGAGAAATATACGTCTGGGAAATTATTG
GAAGCATTAGAACTCGAACAAGAGGAAAGCATAAGATTTCATAATTGTTCCCTGTTCCCT
GTTTATCACGGAAGTGCAAAAAACAATATAGGGATTGATAACCTTATAGAAGTGATTACG
AATAAATTTTATTCATCAACACATCGAGGTCAGTCTGAACTTTGCGGAAAAGTTTTCAAA
ATTGAGTATTCGGAAAAAAGACAGCGTCTTGCATATATACGTCTTTATAGTGGCGTACTG
CATTTGCGAGATCCGGTTAGAATATCGGAAAAGGAAAAAATAAAAATTACAGAAATGTAT
ACTTCAATAAATGGTGAATTATGTAAAATCGATAAGGCTTATTCCGGGGAAATTGTTATT
TTGCAGAATGAGTTTTTGAAGTTAAATAGTGTTCTTGGAGATACAAAGCTATTGCCACAG
AGAGAGAGAATTGAAAATCCCCTCCCTCTGCTGCAAACGACTGTTGAACCGAGCAAACCT
CAACAAAGGGAAATGTTACTTGATGCACTTTTAGAAATCTCCGACAGTGACCCGCTTCTG
CGATATTATGTGGATTCTGCGACACATGAAATCATACTTTCTTTCTTAGGGAAAGTACAA
ATGGAAGTGACTTGTGCTCTGCTGCAAGAAAAGTATCATGTGGAGATAGAAATAAAAGAG
CCTACAGTCATTTATATGGAAAGACCGTTAAAAAAAGCAGAGTATACCATTCACATCGAA
GTTCCACCGAATCCTTTCTGGGCTTCCATTGGTCTATCTGTAGCACCGCTTCCATTAGGG
AGCGGAGTACAGTATGAGAGCTCGGTTTCTCTTGGATACTTAAATCAATCGTTTCAAAAT
GCAGTTATGGAGGGGATACGCTATGGCTGTGAACAAGGATTGTATGGTTGGAATGTGACG
GACTGTAAAATCTGTTTTAAGTATGGCTTATACTATAGCCCTGTTAGTACCCCAGCAGAT
TTTCGGATGCTTGCTCCTATTGTATTGGAACAAGTCTTAAAAAAAGCTGGAACAGAATTG
TTAGAGCCATATCTTAGTTTTAAAATTTATGCGCCACAGGAATATCTTTCACGAGCATAC
AACGATGCTCCTAAATATTGTGCGAACATCGTAGACACTCAATTGAAAAATAATGAGGTC
ATTCTTAGTGGAGAAATCCCTGCTCGGTGTATTCAAAAATATCGTAGTGATTTAACTTTC
TTTACAAATGGACGTAGTGTTTGTTTAACAGAGTTAAAAGGGTACCATGTTACTACCGGT
GAACCTGTTTGCCAGCCCCGTCGTCCAAATAGTCGGATAGATAAAGTACGATATATGTTC
AATAAAATAACTTAG
>56184|573721|Neisseria_gonorrhoeae|16|Neisseria_gonorrhoeae:1-1935
ATGGAGGAAAATCACATGAAAATTATTAATATTGGAGTTTTAGCTCATGTTGATGCAGGA
AAAACTACCTTAACAGAAAGCTTATTATATAACAGTGGAGCGATTACAGAATTAGGAAGC
GTGGACAAAGGTACAACGAGGACGGATAATACGCTTTTAGAACGTCAGAGAGGAATTACA
ATTCAGACAGGAATAACCTCTTTTCAGTGGGAAAATACGAAGGTGAACATCATAGACACG
CCAGGACATATGGATTTCTTAGCAGAAGTATATCGTTCATTATCAGTTTTAGATGGGGCA
ATTCTACTGATTTCTGCAAAAGATGGCGTACAAGCACAAACTCGTATATTATTTCATGCA
CTTAGGAAAATGGGGATTCCCACAATCTTTTTTATCAATAAGATTGACCAAAATGGAATT
GATTTATCAACGGTTTATCAGGATATTAAAGAGAAACTTTCTGCCGAAATTGTAATCAAA
CAGAAGGTAGAACTGTATCCTAATATGTGTGTGACGAACTTTACCGAATCTGAACAATGG
GATATGGTAATAGAAGGAAATGATTACCTTTTGGAGAAATATACGTCTGGGAAATTATTG
GAAGCATTAGAACTCGAACAAGAGGAAAGCATAAGATTTCATAATTGTTCCCTGTTCCCT
GTTTATCACGGAAGTGCAAAAAACAATATAGGGATTGATAACCTTATAGAAGTGATTACG
AATAAATTTTATTCATCAACACATCGAGGTCAGTCTGAACTTTGCGGAAAAGTTTTCAAA
ATTGAGTATTCGGAAAAAAGACAGCGTCTTGCATATATACGTCTTTATAGTGGCGTACTG
CATTTGCGAGATCCGGTTAGAATATCGGAAAAGGAAAAAATAAAAATTACAGAAATGTAT
ACTTCAATAAATGGTGAATTATGTAAAATCGATAAGGCTTATTCCGGGGAAATTGTTATT
TTGCAGAATGAGTTTTTGAAGTTAAATAGTGTTCTTGGAGATACAAAGCTATTGCCACAG
AGAGAGAGAATTGAAAATCCCCTCCCTCTGCTGCAAACGACTGTTGAACCGAGCAAACCT
CAACAAAGGGAAATGTTACTTGATGCACTTTTAGAAATCTCCGACAGTGACCCGCTTCTG
CGATATTATGTGGATTCTGCGACACATGAAATCATACTTTCTTTCTTAGGGAAAGTACAA
ATGGAAGTGACTTGTGCTCTGCTGCAAGAAAAGTATCATGTGGAGATAGAAATAAAAGAG
CCTACAGTCATTTATATGGAAAGACCGTTAAAAAAAGCAGAGTATACCATTCACATCGAA
GTTCCACCGAATCCTTTCTGGGCTTCCATTGGTCTATCTGTAGCACCGCTTCCATTAGGG
AGCGGAGTACAGTATGAGAGCTCGGTTTCTCTTGGATACTTAAATCAATCGTTTCAAAAT
GCAGTTATGGAGGGGATACGCTATGGCTGTGAACAAGGATTGTATGGTTGGAATGTGACG
GACTGTAAAATCTGTTTTAAGTATGGCTTATACTATAGCCCTGTTAGTACCCCAGCAGAT
TTTCGGATGCTTGCTCCTATTGTATTGGAACAAGTCTTAAAAAAAGCTGGAACAGAATTG
TTAGAGCCATATCTTAGTTTTAAAATTTATGCGCCACAGGAATATCTTTCACGAGCATAC
AACGATGCTCCTAAATATTGTGCGAACATCGTAGACACTCAATTGAAAAATAATGAGGTC
ATTCTTAGTGGAGAAATCCCTGCTCGGTGTATTCAAAAATATCGTAGTGATTTAACTTTC
TTTACAAATGGACGTAGTGTTTGTTTAACAGAGTTAAAAGGGTACCATGTTACTACCGGT
GAACCTGTTTGCCAGCCCCGTCGTCCAAATAGTCGGATAGATAAAGTACGATATATGTTC
AATAAAATAACTTAG
>56191|574772|Neisseria_gonorrhoeae|16|Neisseria_gonorrhoeae:1-1935
ATGGAGGAAAATCACATGAAAATTATTAATATTGGAGTTTTAGCTCATGTTGATGCAGGA
AAAACTACCTTAACAGAAAGCTTATTATATAACAGTGGAGCGATTACAGAATTAGGAAGC
GTGGACAAAGGTACAACGAGGACGGATAATACGCTTTTAGAACGTCAGAGAGGAATTACA
ATTCAGACAGGAATAACCTCTTTTCAGTGGGAAAATACGAAGGTGAACATCATAGACACG
CCAGGACATATGGATTTCTTAGCAGAAGTATATCGTTCATTATCAGTTTTAGATGGGGCA
ATTCTACTGATTTCTGCAAAAGATGGCGTACAAGCACAAACTCGTATATTATTTCATGCA
CTTAGGAAAATGGGGATTCCCACAATCTTTTTTATCAATAAGATTGACCAAAATGGAATT
GATTTATCAACGGTTTATCAGGATATTAAAGAGAAACTTTCTGCCGAAATTGTAATCAAA
CAGAAGGTAGAACTGTATCCTAATATGTGTGTGACGAACTTTACCGAATCTGAACAATGG
GATATGGTAATAGAAGGAAATGATTACCTTTTGGAGAAATATACGTCTGGGAAATTATTG
GAAGCATTAGAACTCGAACAAGAGGAAAGCATAAGATTTCATAATTGTTCCCTGTTCCCT
GTTTATCACGGAAGTGCAAAAAACAATATAGGGATTGATAACCTTATAGAAGTGATTACG
AATAAATTTTATTCATCAACACATCGAGGTCAGTCTGAACTTTGCGGAAAAGTTTTCAAA
ATTGAGTATTCGGAAAAAAGACAGCGTCTTGCATATATACGTCTTTATAGTGGCGTACTG
CATTTGCGAGATCCGGTTAGAATATCGGAAAAGGAAAAAATAAAAATTACAGAAATGTAT
ACTTCAATAAATGGTGAATTATGTAAAATCGATAAGGCTTATTCCGGGGAAATTGTTATT
TTGCAGAATGAGTTTTTGAAGTTAAATAGTGTTCTTGGAGATACAAAGCTATTGCCACAG
AGAGAGAGAATTGAAAATCCCCTCCCTCTGCTGCAAACGACTGTTGAACCGAGCAAACCT
CAACAAAGGGAAATGTTACTTGATGCACTTTTAGAAATCTCCGACAGTGACCCGCTTCTG
CGATATTATGTGGATTCTGCGACACATGAAATCATACTTTCTTTCTTAGGGAAAGTACAA
ATGGAAGTGACTTGTGCTCTGCTGCAAGAAAAGTATCATGTGGAGATAGAAATAAAAGAG
CCTACAGTCATTTATATGGAAAGACCGTTAAAAAAAGCAGAGTATACCATTCACATCGAA
GTTCCACCGAATCCTTTCTGGGCTTCCATTGGTCTATCTGTAGCACCGCTTCCATTAGGG
AGCGGAGTACAGTATGAGAGCTCGGTTTCTCTTGGATACTTAAATCAATCGTTTCAAAAT
GCAGTTATGGAGGGGATACGCTATGGCTGTGAACAAGGATTGTATGGTTGGAATGTGACG
GACTGTAAAATCTGTTTTAAGTATGGCTTATACTATAGCCCTGTTAGTACCCCAGCAGAT
TTTCGGATGCTTGCTCCTATTGTATTGGAACAAGTCTTAAAAAAAGCTGGAACAGAATTG
TTAGAGCCATATCTTAGTTTTAAAATTTATGCGCCACAGGAATATCTTTCACGAGCATAC
AACGATGCTCCTAAATATTGTGCGAACATCGTAGACACTCAATTGAAAAATAATGAGGTC
ATTCTTAGTGGAGAAATCCCTGCTCGGTGTATTCAAAAATATCGTAGTGATTTAACTTTC
TTTACAAATGGACGTAGTGTTTGTTTAACAGAGTTAAAAGGGTACCATGTTACTACCGGT
GAACCTGTTTGCCAGCCCCGTCGTCCAAATAGTCGGATAGATAAAGTACGATATATGTTC
AATAAAATAACTTAG
>56195|574853|Neisseria_gonorrhoeae|16|Neisseria_gonorrhoeae:1-1935
ATGGAGGAAAATCACATGAAAATTATTAATATTGGAGTTTTAGCTCATGTTGATGCAGGA
AAAACTACCTTAACAGAAAGCTTATTATATAACAGTGGAGCGATTACAGAATTAGGAAGC
GTGGACAAAGGTACAACGAGGACGGATAATACGCTTTTAGAACGTCAGAGAGGAATTACA
ATTCAGACAGGAATAACCTCTTTTCAGTGGGAAAATACGAAGGTGAACATCATAGACACG
CCAGGACATATGGATTTCTTAGCAGAAGTATATCGTTCATTATCAGTTTTAGATGGGGCA
ATTCTACTGATTTCTGCAAAAGATGGCGTACAAGCACAAACTCGTATATTATTTCATGCA
CTTAGGAAAATGGGGATTCCCACAATCTTTTTTATCAATAAGATTGACCAAAATGGAATT
GATTTATCAACGGTTTATCAGGATATTAAAGAGAAACTTTCTGCCGAAATTGTAATCAAA
CAGAAGGTAGAACTGTATCCTAATATGTGTGTGACGAACTTTACCGAATCTGAACAATGG
GATATGGTAATAGAAGGAAATGATTACCTTTTGGAGAAATATACGTCTGGGAAATTATTG
GAAGCATTAGAACTCGAACAAGAGGAAAGCATAAGATTTCATAATTGTTCCCTGTTCCCT
GTTTATCACGGAAGTGCAAAAAACAATATAGGGATTGATAACCTTATAGAAGTGATTACG
AATAAATTTTATTCATCAACACATCGAGGTCAGTCTGAACTTTGCGGAAAAGTTTTCAAA
ATTGAGTATTCGGAAAAAAGACAGCGTCTTGCATATATACGTCTTTATAGTGGCGTACTG
CATTTGCGAGATCCGGTTAGAATATCGGAAAAGGAAAAAATAAAAATTACAGAAATGTAT
ACTTCAATAAATGGTGAATTATGTAAAATCGATAAGGCTTATTCCGGGGAAATTGTTATT
TTGCAGAATGAGTTTTTGAAGTTAAATAGTGTTCTTGGAGATACAAAGCTATTGCCACAG
AGAGAGAGAATTGAAAATCCCCTCCCTCTGCTGCAAACGACTGTTGAACCGAGCAAACCT
CAACAAAGGGAAATGTTACTTGATGCACTTTTAGAAATCTCCGACAGTGACCCGCTTCTG
CGATATTATGTGGATTCTGCGACACATGAAATCATACTTTCTTTCTTAGGGAAAGTACAA
ATGGAAGTGACTTGTGCTCTGCTGCAAGAAAAGTATCATGTGGAGATAGAAATAAAAGAG
CCTACAGTCATTTATATGGAAAGACCGTTAAAAAAAGCAGAGTATACCATTCACATCGAA
GTTCCACCGAATCCTTTCTGGGCTTCCATTGGTCTATCTGTAGCACCGCTTCCATTAGGG
AGCGGAGTACAGTATGAGAGCTCGGTTTCTCTTGGATACTTAAATCAATCGTTTCAAAAT
GCAGTTATGGAGGGGATACGCTATGGCTGTGAACAAGGATTGTATGGTTGGAATGTGACG
GACTGTAAAATCTGTTTTAAGTATGGCTTATACTATAGCCCTGTTAGTACCCCAGCAGAT
TTTCGGATGCTTGCTCCTATTGTATTGGAACAAGTCTTAAAAAAAGCTGGAACAGAATTG
TTAGAGCCATATCTTAGTTTTAAAATTTATGCGCCACAGGAATATCTTTCACGAGCATAC
AACGATGCTCCTAAATATTGTGCGAACATCGTAGACACTCAATTGAAAAATAATGAGGTC
ATTCTTAGTGGAGAAATCCCTGCTCGGTGTATTCAAAAATATCGTAGTGATTTAACTTTC
TTTACAAATGGACGTAGTGTTTGTTTAACAGAGTTAAAAGGGTACCATGTTACTACCGGT
GAACCTGTTTGCCAGCCCCGTCGTCCAAATAGTCGGATAGATAAAGTACGATATATGTTC
AATAAAATAACTTAG
>56205|575786|Neisseria_gonorrhoeae|32|Neisseria_gonorrhoeae:1-1935
ATGGAGGAAAATCACATGAAAATTATTAATATTGGAGTTTTAGCTCATGTTGATGCAGGA
AAAACTACCTTAACAGAAAGCTTATTATATAACAGTGGAGCGATTACAGAATTAGGAAGC
GTGGACAAAGGTACAACGAGGACGGATAATACGCTTTTAGAACGTCAGAGAGGAATTACA
ATTCAGACAGGAATAACCTCTTTTCAGTGGGAAAATACGAAGGTGAACATCATAGACACG
CCAGGACATATGGATTTCTTAGCAGAAGTATATCGTTCATTATCAGTTTTAGATGGGGCA
ATTCTACTGATTTCTGCAAAAGATGGCGTACAAGCACAAACTCGTATATTATTTCATGCA
CTTAGGAAAATGGGGATTCCCACAATCTTTTTTATCAATAAGATTGACCAAAATGGAATT
GATTTATCAACGGTTTATCAGGATATTAAAGAGAAACTTTCTGCCGAAATTGTAATCAAA
CAGAAGGTAGAACTGTATCCTAATATGTGTGTGACGAACTTTACCGAATCTGAACAATGG
GATATGGTAATAGAAGGAAATGATTACCTTTTGGAGAAATATACGTCTGGGAAATTATTG
GAAGCATTAGAACTCGAACAAGAGGAAAGCATAAGATTTCATAATTGTTCCCTGTTCCCT
GTTTATCACGGAAGTGCAAAAAACAATATAGGGATTGATAACCTTATAGAAGTGATTACG
AATAAATTTTATTCATCAACACATCGAGGTCAGTCTGAACTTTGCGGAAAAGTTTTCAAA
ATTGAGTATTCGGAAAAAAGACAGCGTCTTGCATATATACGTCTTTATAGTGGCGTACTG
CATTTGCGAGATCCGGTTAGAATATCGGAAAAGGAAAAAATAAAAATTACAGAAATGTAT
ACTTCAATAAATGGTGAATTATGTAAAATCGATAAGGCTTATTCCGGGGAAATTGTTATT
TTGCAGAATGAGTTTTTGAAGTTAAATAGTGTTCTTGGAGATACAAAGCTATTGCCACAG
AGAGAGAGAATTGAAAATCCCCTCCCTCTGCTGCAAACGACTGTTGAACCGAGCAAACCT
CAACAAAGGGAAATGTTACTTGATGCACTTTTAGAAATCTCCGACAGTGACCCGCTTCTG
CGATATTATGTGGATTCTGCGACACATGAAATCATACTTTCTTTCTTAGGGAAAGTACAA
ATGGAAGTGACTTGTGCTCTGCTGCAAGAAAAGTATCATGTGGAGATAGAAATAAAAGAG
CCTACAGTCATTTATATGGAAAGACCGTTAAAAAAAGCAGAGTATACCATTCACATCGAA
GTTCCACCGAATCCTTTCTGGGCTTCCATTGGTCTATCTGTAGCACCGCTTCCATTAGGG
AGCGGAGTACAGTATGAGAGCTCGGTTTCTCTTGGATACTTAAATCAATCGTTTCAAAAT
GCAGTTATGGAGGGGATACGCTATGGCTGTGAACAAGGATTGTATGGTTGGAATGTGACG
GACTGTAAAATCTGTTTTAAGTATGGCTTATACTATAGCCCTGTTAGTACCCCAGCAGAT
TTTCGGATGCTTGCTCCTATTGTATTGGAACAAGTCTTAAAAAAAGCTGGAACAGAATTG
TTAGAGCCATATCTTAGTTTTAAAATTTATGCGCCACAGGAATATCTTTCACGAGCATAC
AACGATGCTCCTAAATATTGTGCGAACATCGTAGACACTCAATTGAAAAATAATGAGGTC
ATTCTTAGTGGAGAAATCCCTGCTCGGTGTATTCAAAAATATCGTAGTGATTTAACTTTC
TTTACAAATGGACGTAGTGTTTGTTTAACAGAGTTAAAAGGGTACCATGTTACTACCGGT
GAACCTGTTTGCCAGCCCCGTCGTCCAAATAGTCGGATAGATAAAGTACGATATATGTTC
AATAAAATAACTTAG
>56210|575878|Neisseria_gonorrhoeae|16|Neisseria_gonorrhoeae:1-1935
ATGGAGGAAAATCACATGAAAATTATTAATATTGGAGTTTTAGCTCATGTTGATGCAGGA
AAAACTACCTTAACAGAAAGCTTATTATATAACAGTGGAGCGATTACAGAATTAGGAAGC
GTGGACAAAGGTACAACGAGGACGGATAATACGCTTTTAGAACGTCAGAGAGGAATTACA
ATTCAGACAGGAATAACCTCTTTTCAGTGGGAAAATACGAAGGTGAACATCATAGACACG
CCAGGACATATGGATTTCTTAGCAGAAGTATATCGTTCATTATCAGTTTTAGATGGGGCA
ATTCTACTGATTTCTGCAAAAGATGGCGTACAAGCACAAACTCGTATATTATTTCATGCA
CTTAGGAAAATGGGGATTCCCACAATCTTTTTTATCAATAAGATTGACCAAAATGGAATT
GATTTATCAACGGTTTATCAGGATATTAAAGAGAAACTTTCTGCCGAAATTGTAATCAAA
CAGAAGGTAGAACTGTATCCTAATATGTGTGTGACGAACTTTACCGAATCTGAACAATGG
GATATGGTAATAGAAGGAAATGATTACCTTTTGGAGAAATATACGTCTGGGAAATTATTG
GAAGCATTAGAACTCGAACAAGAGGAAAGCATAAGATTTCATAATTGTTCCCTGTTCCCT
GTTTATCACGGAAGTGCAAAAAACAATATAGGGATTGATAACCTTATAGAAGTGATTACG
AATAAATTTTATTCATCAACACATCGAGGTCAGTCTGAACTTTGCGGAAAAGTTTTCAAA
ATTGAGTATTCGGAAAAAAGACAGCGTCTTGCATATATACGTCTTTATAGTGGCGTACTG
CATTTGCGAGATCCGGTTAGAATATCGGAAAAGGAAAAAATAAAAATTACAGAAATGTAT
ACTTCAATAAATGGTGAATTATGTAAAATCGATAAGGCTTATTCCGGGGAAATTGTTATT
TTGCAGAATGAGTTTTTGAAGTTAAATAGTGTTCTTGGAGATACAAAGCTATTGCCACAG
AGAGAGAGAATTGAAAATCCCCTCCCTCTGCTGCAAACGACTGTTGAACCGAGCAAACCT
CAACAAAGGGAAATGTTACTTGATGCACTTTTAGAAATCTCCGACAGTGACCCGCTTCTG
CGATATTATGTGGATTCTGCGACACATGAAATCATACTTTCTTTCTTAGGGAAAGTACAA
ATGGAAGTGACTTGTGCTCTGCTGCAAGAAAAGTATCATGTGGAGATAGAAATAAAAGAG
CCTACAGTCATTTATATGGAAAGACCGTTAAAAAAAGCAGAGTATACCATTCACATCGAA
GTTCCACCGAATCCTTTCTGGGCTTCCATTGGTCTATCTGTAGCACCGCTTCCATTAGGG
AGCGGAGTACAGTATGAGAGCTCGGTTTCTCTTGGATACTTAAATCAATCGTTTCAAAAT
GCAGTTATGGAGGGGATACGCTATGGCTGTGAACAAGGATTGTATGGTTGGAATGTGACG
GACTGTAAAATCTGTTTTAAGTATGGCTTATACTATAGCCCTGTTAGTACCCCAGCAGAT
TTTCGGATGCTTGCTCCTATTGTATTGGAACAAGTCTTAAAAAAAGCTGGAACAGAATTG
TTAGAGCCATATCTTAGTTTTAAAATTTATGCGCCACAGGAATATCTTTCACGAGCATAC
AACGATGCTCCTAAATATTGTGCGAACATCGTAGACACTCAATTGAAAAATAATGAGGTC
ATTCTTAGTGGAGAAATCCCTGCTCGGTGTATTCAAAAATATCGTAGTGATTTAACTTTC
TTTACAAATGGACGTAGTGTTTGTTTAACAGAGTTAAAAGGGTACCATGTTACTACCGGT
GAACCTGTTTGCCAGCCCCGTCGTCCAAATAGTCGGATAGATAAAGTACGATATATGTTC
AATAAAATAACTTAG
>56214|576043|Neisseria_gonorrhoeae|64|Neisseria_gonorrhoeae:1-1935
ATGGAGGAAAATCACATGAAAATTATTAATATTGGAGTTTTAGCTCATGTTGATGCAGGA
AAAACTACCTTAACAGAAAGCTTATTATATAACAGTGGAGCGATTACAGAATTAGGAAGC
GTGGACAAAGGTACAACGAGGACGGATAATACGCTTTTAGAACGTCAGAGAGGAATTACA
ATTCAGACAGGAATAACCTCTTTTCAGTGGGAAAATACGAAGGTGAACATCATAGACACG
CCAGGACATATGGATTTCTTAGCAGAAGTATATCGTTCATTATCAGTTTTAGATGGGGCA
ATTCTACTGATTTCTGCAAAAGATGGCGTACAAGCACAAACTCGTATATTATTTCATGCA
CTTAGGAAAATGGGGATTCCCACAATCTTTTTTATCAATAAGATTGACCAAAATGGAATT
GATTTATCAACGGTTTATCAGGATATTAAAGAGAAACTTTCTGCCGAAATTGTAATCAAA
CAGAAGGTAGAACTGTATCCTAATATGTGTGTGACGAACTTTACCGAATCTGAACAATGG
GATATGGTAATAGAAGGAAATGATTACCTTTTGGAGAAATATACGTCTGGGAAATTATTG
GAAGCATTAGAACTCGAACAAGAGGAAAGCATAAGATTTCATAATTGTTCCCTGTTCCCT
GTTTATCACGGAAGTGCAAAAAACAATATAGGGATTGATAACCTTATAGAAGTGATTACG
AATAAATTTTATTCATCAACACATCGAGGTCAGTCTGAACTTTGCGGAAAAGTTTTCAAA
ATTGAGTATTCGGAAAAAAGACAGCGTCTTGCATATATACGTCTTTATAGTGGCGTACTG
CATTTGCGAGATCCGGTTAGAATATCGGAAAAGGAAAAAATAAAAATTACAGAAATGTAT
ACTTCAATAAATGGTGAATTATGTAAAATCGATAAGGCTTATTCCGGGGAAATTGTTATT
TTGCAGAATGAGTTTTTGAAGTTAAATAGTGTTCTTGGAGATACAAAGCTATTGCCACAG
AGAGAGAGAATTGAAAATCCCCTCCCTCTGCTGCAAACGACTGTTGAACCGAGCAAACCT
CAACAAAGGGAAATGTTACTTGATGCACTTTTAGAAATCTCCGACAGTGACCCGCTTCTG
CGATATTATGTGGATTCTGCGACACATGAAATCATACTTTCTTTCTTAGGGAAAGTACAA
ATGGAAGTGACTTGTGCTCTGCTGCAAGAAAAGTATCATGTGGAGATAGAAATAAAAGAG
CCTACAGTCATTTATATGGAAAGACCGTTAAAAAAAGCAGAGTATACCATTCACATCGAA
GTTCCACCGAATCCTTTCTGGGCTTCCATTGGTCTATCTGTAGCACCGCTTCCATTAGGG
AGCGGAGTACAGTATGAGAGCTCGGTTTCTCTTGGATACTTAAATCAATCGTTTCAAAAT
GCAGTTATGGAGGGGATACGCTATGGCTGTGAACAAGGATTGTATGGTTGGAATGTGACG
GACTGTAAAATCTGTTTTAAGTATGGCTTATACTATAGCCCTGTTAGTACCCCAGCAGAT
TTTCGGATGCTTGCTCCTATTGTATTGGAACAAGTCTTAAAAAAAGCTGGAACAGAATTG
TTAGAGCCATATCTTAGTTTTAAAATTTATGCGCCACAGGAATATCTTTCACGAGCATAC
AACGATGCTCCTAAATATTGTGCGAACATCGTAGACACTCAATTGAAAAATAATGAGGTC
ATTCTTAGTGGAGAAATCCCTGCTCGGTGTATTCAAAAATATCGTAGTGATTTAACTTTC
TTTACAAATGGACGTAGTGTTTGTTTAACAGAGTTAAAAGGGTACCATGTTACTACCGGT
GAACCTGTTTGCCAGCCCCGTCGTCCAAATAGTCGGATAGATAAAGTACGATATATGTTC
AATAAAATAACTTAG
>56230|592330|Neisseria_gonorrhoeae|8|Neisseria_gonorrhoeae:1-1935
ATGGAGGAAAATCACATGAAAATTATTAATATTGGAGTTTTAGCTCATGTTGATGCAGGA
AAAACTACCTTAACAGAAAGCTTATTATATAACAGTGGAGCGATTACAGAATTAGGAAGC
GTGGACAAAGGTACAACGAGGACGGATAATACGCTTTTAGAACGTCAGAGAGGAATTACA
ATTCAGACAGGAATAACCTCTTTTCAGTGGGAAAATACGAAGGTGAACATCATAGACACG
CCAGGACATATGGATTTCTTAGCAGAAGTATATCGTTCATTATCAGTTTTAGATGGGGCA
ATTCTACTGATTTCTGCAAAAGATGGCGTACAAGCACAAACTCGTATATTATTTCATGCA
CTTAGGAAAATGGGGATTCCCACAATCTTTTTTATCAATAAGATTGACCAAAATGGAATT
GATTTATCAACGGTTTATCAGGATATTAAAGAGAAACTTTCTGCCGAAATTGTAATCAAA
CAGAAGGTAGAACTGTATCCTAATATGTGTGTGACGAACTTTACCGAATCTGAACAATGG
GATATGGTAATAGAAGGAAATGATTACCTTTTGGAGAAATATACGTCTGGGAAATTATTG
GAAGCATTAGAACTCGAACAAGAGGAAAGCATAAGATTTCATAATTGTTCCCTGTTCCCT
GTTTATCACGGAAGTGCAAAAAACAATATAGGGATTGATAACCTTATAGAAGTGATTACG
AATAAATTTTATTCATCAACACATCGAGGTCAGTCTGAACTTTGCGGAAAAGTTTTCAAA
ATTGAGTATTCGGAAAAAAGACAGCGTCTTGCATATATACGTCTTTATAGTGGCGTACTG
CATTTGCGAGATCCGGTTAGAATATCGGAAAAGGAAAAAATAAAAATTACAGAAATGTAT
ACTTCAATAAATGGTGAATTATGTAAAATCGATAAGGCTTATTCCGGGGAAATTGTTATT
TTGCAGAATGAGTTTTTGAAGTTAAATAGTGTTCTTGGAGATACAAAGCTATTGCCACAG
AGAGAGAGAATTGAAAATCCCCTCCCTCTGCTGCAAACGACTGTTGAACCGAGCAAACCT
CAACAAAGGGAAATGTTACTTGATGCACTTTTAGAAATCTCCGACAGTGACCCGCTTCTG
CGATATTATGTGGATTCTGCGACACATGAAATCATACTTTCTTTCTTAGGGAAAGTACAA
ATGGAAGTGACTTGTGCTCTGCTGCAAGAAAAGTATCATGTGGAGATAGAAATAAAAGAG
CCTACAGTCATTTATATGGAAAGACCGTTAAAAAAAGCAGAGTATACCATTCACATCGAA
GTTCCACCGAATCCTTTCTGGGCTTCCATTGGTCTATCTGTAGCACCGCTTCCATTAGGG
AGCGGAGTACAGTATGAGAGCTCGGTTTCTCTTGGATACTTAAATCAATCGTTTCAAAAT
GCAGTTATGGAGGGGATACGCTATGGCTGTGAACAAGGATTGTATGGTTGGAATGTGACG
GACTGTAAAATCTGTTTTAAGTATGGCTTATACTATAGCCCTGTTAGTACCCCAGCAGAT
TTTCGGATGCTTGCTCCTATTGTATTGGAACAAGTCTTAAAAAAAGCTGGAACAGAATTG
TTAGAGCCATATCTTAGTTTTAAAATTTATGCGCCACAGGAATATCTTTCACGAGCATAC
AACGATGCTCCTAAATATTGTGCGAACATCGTAGACACTCAATTGAAAAATAATGAGGTC
ATTCTTAGTGGAGAAATCCCTGCTCGGTGTATTCAAAAATATCGTAGTGATTTAACTTTC
TTTACAAATGGACGTAGTGTTTGTTTAACAGAGTTAAAAGGGTACCATGTTACTACCGGT
GAACCTGTTTGCCAGCCCCGTCGTCCAAATAGTCGGATAGATAAAGTACGATATATGTTC
AATAAAATAACTTAG
>56233|592339|Neisseria_gonorrhoeae|16|Neisseria_gonorrhoeae:1-1935
ATGGAGGAAAATCACATGAAAATTATTAATATTGGAGTTTTAGCTCATGTTGATGCAGGA
AAAACTACCTTAACAGAAAGCTTATTATATAACAGTGGAGCGATTACAGAATTAGGAAGC
GTGGACAAAGGTACAACGAGGACGGATAATACGCTTTTAGAACGTCAGAGAGGAATTACA
ATTCAGACAGGAATAACCTCTTTTCAGTGGGAAAATACGAAGGTGAACATCATAGACACG
CCAGGACATATGGATTTCTTAGCAGAAGTATATCGTTCATTATCAGTTTTAGATGGGGCA
ATTCTACTGATTTCTGCAAAAGATGGCGTACAAGCACAAACTCGTATATTATTTCATGCA
CTTAGGAAAATGGGGATTCCCACAATCTTTTTTATCAATAAGATTGACCAAAATGGAATT
GATTTATCAACGGTTTATCAGGATATTAAAGAGAAACTTTCTGCCGAAATTGTAATCAAA
CAGAAGGTAGAACTGTATCCTAATATGTGTGTGACGAACTTTACCGAATCTGAACAATGG
GATATGGTAATAGAAGGAAATGATTACCTTTTGGAGAAATATACGTCTGGGAAATTATTG
GAAGCATTAGAACTCGAACAAGAGGAAAGCATAAGATTTCATAATTGTTCCCTGTTCCCT
GTTTATCACGGAAGTGCAAAAAACAATATAGGGATTGATAACCTTATAGAAGTGATTACG
AATAAATTTTATTCATCAACACATCGAGGTCAGTCTGAACTTTGCGGAAAAGTTTTCAAA
ATTGAGTATTCGGAAAAAAGACAGCGTCTTGCATATATACGTCTTTATAGTGGCGTACTG
CATTTGCGAGATCCGGTTAGAATATCGGAAAAGGAAAAAATAAAAATTACAGAAATGTAT
ACTTCAATAAATGGTGAATTATGTAAAATCGATAAGGCTTATTCCGGGGAAATTGTTATT
TTGCAGAATGAGTTTTTGAAGTTAAATAGTGTTCTTGGAGATACAAAGCTATTGCCACAG
AGAGAGAGAATTGAAAATCCCCTCCCTCTGCTGCAAACGACTGTTGAACCGAGCAAACCT
CAACAAAGGGAAATGTTACTTGATGCACTTTTAGAAATCTCCGACAGTGACCCGCTTCTG
CGATATTATGTGGATTCTGCGACACATGAAATCATACTTTCTTTCTTAGGGAAAGTACAA
ATGGAAGTGACTTGTGCTCTGCTGCAAGAAAAGTATCATGTGGAGATAGAAATAAAAGAG
CCTACAGTCATTTATATGGAAAGACCGTTAAAAAAAGCAGAGTATACCATTCACATCGAA
GTTCCACCGAATCCTTTCTGGGCTTCCATTGGTCTATCTGTAGCACCGCTTCCATTAGGG
AGCGGAGTACAGTATGAGAGCTCGGTTTCTCTTGGATACTTAAATCAATCGTTTCAAAAT
GCAGTTATGGAGGGGATACGCTATGGCTGTGAACAAGGATTGTATGGTTGGAATGTGACG
GACTGTAAAATCTGTTTTAAGTATGGCTTATACTATAGCCCTGTTAGTACCCCAGCAGAT
TTTCGGATGCTTGCTCCTATTGTATTGGAACAAGTCTTAAAAAAAGCTGGAACAGAATTG
TTAGAGCCATATCTTAGTTTTAAAATTTATGCGCCACAGGAATATCTTTCACGAGCATAC
AACGATGCTCCTAAATATTGTGCGAACATCGTAGACACTCAATTGAAAAATAATGAGGTC
ATTCTTAGTGGAGAAATCCCTGCTCGGTGTATTCAAAAATATCGTAGTGATTTAACTTTC
TTTACAAATGGACGTAGTGTTTGTTTAACAGAGTTAAAAGGGTACCATGTTACTACCGGT
GAACCTGTTTGCCAGCCCCGTCGTCCAAATAGTCGGATAGATAAAGTACGATATATGTTC
AATAAAATAACTTAG
>56241|591881|Neisseria_gonorrhoeae|32|Neisseria_gonorrhoeae:1-1935
ATGGAGGAAAATCACATGAAAATTATTAATATTGGAGTTTTAGCTCATGTTGATGCAGGA
AAAACTACCTTAACAGAAAGCTTATTATATAACAGTGGAGCGATTACAGAATTAGGAAGC
GTGGACAAAGGTACAACGAGGACGGATAATACGCTTTTAGAACGTCAGAGAGGAATTACA
ATTCAGACAGGAATAACCTCTTTTCAGTGGGAAAATACGAAGGTGAACATCATAGACACG
CCAGGACATATGGATTTCTTAGCAGAAGTATATCGTTCATTATCAGTTTTAGATGGGGCA
ATTCTACTGATTTCTGCAAAAGATGGCGTACAAGCACAAACTCGTATATTATTTCATGCA
CTTAGGAAAATGGGGATTCCCACAATCTTTTTTATCAATAAGATTGACCAAAATGGAATT
GATTTATCAACGGTTTATCAGGATATTAAAGAGAAACTTTCTGCCGAAATTGTAATCAAA
CAGAAGGTAGAACTGTATCCTAATATGTGTGTGACGAACTTTACCGAATCTGAACAATGG
GATATGGTAATAGAAGGAAATGATTACCTTTTGGAGAAATATACGTCTGGGAAATTATTG
GAAGCATTAGAACTCGAACAAGAGGAAAGCATAAGATTTCATAATTGTTCCCTGTTCCCT
GTTTATCACGGAAGTGCAAAAAACAATATAGGGATTGATAACCTTATAGAAGTGATTACG
AATAAATTTTATTCATCAACACATCGAGGTCAGTCTGAACTTTGCGGAAAAGTTTTCAAA
ATTGAGTATTCGGAAAAAAGACAGCGTCTTGCATATATACGTCTTTATAGTGGCGTACTG
CATTTGCGAGATCCGGTTAGAATATCGGAAAAGGAAAAAATAAAAATTACAGAAATGTAT
ACTTCAATAAATGGTGAATTATGTAAAATCGATAAGGCTTATTCCGGGGAAATTGTTATT
TTGCAGAATGAGTTTTTGAAGTTAAATAGTGTTCTTGGAGATACAAAGCTATTGCCACAG
AGAGAGAGAATTGAAAATCCCCTCCCTCTGCTGCAAACGACTGTTGAACCGAGCAAACCT
CAACAAAGGGAAATGTTACTTGATGCACTTTTAGAAATCTCCGACAGTGACCCGCTTCTG
CGATATTATGTGGATTCTGCGACACATGAAATCATACTTTCTTTCTTAGGGAAAGTACAA
ATGGAAGTGACTTGTGCTCTGCTGCAAGAAAAGTATCATGTGGAGATAGAAATAAAAGAG
CCTACAGTCATTTATATGGAAAGACCGTTAAAAAAAGCAGAGTATACCATTCACATCGAA
GTTCCACCGAATCCTTTCTGGGCTTCCATTGGTCTATCTGTAGCACCGCTTCCATTAGGG
AGCGGAGTACAGTATGAGAGCTCGGTTTCTCTTGGATACTTAAATCAATCGTTTCAAAAT
GCAGTTATGGAGGGGATACGCTATGGCTGTGAACAAGGATTGTATGGTTGGAATGTGACG
GACTGTAAAATCTGTTTTAAGTATGGCTTATACTATAGCCCTGTTAGTACCCCAGCAGAT
TTTCGGATGCTTGCTCCTATTGTATTGGAACAAGTCTTAAAAAAAGCTGGAACAGAATTG
TTAGAGCCATATCTTAGTTTTAAAATTTATGCGCCACAGGAATATCTTTCACGAGCATAC
AACGATGCTCCTAAATATTGTGCGAACATCGTAGACACTCAATTGAAAAATAATGAGGTC
ATTCTTAGTGGAGAAATCCCTGCTCGGTGTATTCAAAAATATCGTAGTGATTTAACTTTC
TTTACAAATGGACGTAGTGTTTGTTTAACAGAGTTAAAAGGGTACCATGTTACTACCGGT
GAACCTGTTTGCCAGCCCCGTCGTCCAAATAGTCGGATAGATAAAGTACGATATATGTTC
AATAAAATAACTTAG
>56242|591882|Neisseria_gonorrhoeae|32|Neisseria_gonorrhoeae:1-1935
ATGGAGGAAAATCACATGAAAATTATTAATATTGGAGTTTTAGCTCATGTTGATGCAGGA
AAAACTACCTTAACAGAAAGCTTATTATATAACAGTGGAGCGATTACAGAATTAGGAAGC
GTGGACAAAGGTACAACGAGGACGGATAATACGCTTTTAGAACGTCAGAGAGGAATTACA
ATTCAGACAGGAATAACCTCTTTTCAGTGGGAAAATACGAAGGTGAACATCATAGACACG
CCAGGACATATGGATTTCTTAGCAGAAGTATATCGTTCATTATCAGTTTTAGATGGGGCA
ATTCTACTGATTTCTGCAAAAGATGGCGTACAAGCACAAACTCGTATATTATTTCATGCA
CTTAGGAAAATGGGGATTCCCACAATCTTTTTTATCAATAAGATTGACCAAAATGGAATT
GATTTATCAACGGTTTATCAGGATATTAAAGAGAAACTTTCTGCCGAAATTGTAATCAAA
CAGAAGGTAGAACTGTATCCTAATATGTGTGTGACGAACTTTACCGAATCTGAACAATGG
GATATGGTAATAGAAGGAAATGATTACCTTTTGGAGAAATATACGTCTGGGAAATTATTG
GAAGCATTAGAACTCGAACAAGAGGAAAGCATAAGATTTCATAATTGTTCCCTGTTCCCT
GTTTATCACGGAAGTGCAAAAAACAATATAGGGATTGATAACCTTATAGAAGTGATTACG
AATAAATTTTATTCATCAACACATCGAGGTCAGTCTGAACTTTGCGGAAAAGTTTTCAAA
ATTGAGTATTCGGAAAAAAGACAGCGTCTTGCATATATACGTCTTTATAGTGGCGTACTG
CATTTGCGAGATCCGGTTAGAATATCGGAAAAGGAAAAAATAAAAATTACAGAAATGTAT
ACTTCAATAAATGGTGAATTATGTAAAATCGATAAGGCTTATTCCGGGGAAATTGTTATT
TTGCAGAATGAGTTTTTGAAGTTAAATAGTGTTCTTGGAGATACAAAGCTATTGCCACAG
AGAGAGAGAATTGAAAATCCCCTCCCTCTGCTGCAAACGACTGTTGAACCGAGCAAACCT
CAACAAAGGGAAATGTTACTTGATGCACTTTTAGAAATCTCCGACAGTGACCCGCTTCTG
CGATATTATGTGGATTCTGCGACACATGAAATCATACTTTCTTTCTTAGGGAAAGTACAA
ATGGAAGTGACTTGTGCTCTGCTGCAAGAAAAGTATCATGTGGAGATAGAAATAAAAGAG
CCTACAGTCATTTATATGGAAAGACCGTTAAAAAAAGCAGAGTATACCATTCACATCGAA
GTTCCACCGAATCCTTTCTGGGCTTCCATTGGTCTATCTGTAGCACCGCTTCCATTAGGG
AGCGGAGTACAGTATGAGAGCTCGGTTTCTCTTGGATACTTAAATCAATCGTTTCAAAAT
GCAGTTATGGAGGGGATACGCTATGGCTGTGAACAAGGATTGTATGGTTGGAATGTGACG
GACTGTAAAATCTGTTTTAAGTATGGCTTATACTATAGCCCTGTTAGTACCCCAGCAGAT
TTTCGGATGCTTGCTCCTATTGTATTGGAACAAGTCTTAAAAAAAGCTGGAACAGAATTG
TTAGAGCCATATCTTAGTTTTAAAATTTATGCGCCACAGGAATATCTTTCACGAGCATAC
AACGATGCTCCTAAATATTGTGCGAACATCGTAGACACTCAATTGAAAAATAATGAGGTC
ATTCTTAGTGGAGAAATCCCTGCTCGGTGTATTCAAAAATATCGTAGTGATTTAACTTTC
TTTACAAATGGACGTAGTGTTTGTTTAACAGAGTTAAAAGGGTACCATGTTACTACCGGT
GAACCTGTTTGCCAGCCCCGTCGTCCAAATAGTCGGATAGATAAAGTACGATATATGTTC
AATAAAATAACTTAG
>57170|NG83|Neisseria_gonorrhoeae||Neisseria_gonorrhoeae:1-1935
ATGGAGGAAAATCACATGAAAATTATTAATATTGGAGTTTTAGCTCATGTTGATGCAGGA
AAAACTACCTTAACAGAAAGCTTATTATATAACAGTGGAGCGATTACAGAATTAGGAAGC
GTGGACAAAGGTACAACGAGGACGGATAATACGCTTTTAGAACGTCAGAGAGGAATTACA
ATTCAGACAGGAATAACCTCTTTTCAGTGGGAAAATACGAAGGTGAACATCATAGACACG
CCAGGACATATGGATTTCTTAGCAGAAGTATATCGTTCATTATCAGTTTTAGATGGGGCA
ATTCTACTGATTTCTGCAAAAGATGGCGTACAAGCACAAACTCGTATATTATTTCATGCA
CTTAGGAAAATGGGGATTCCCACAATCTTTTTTATCAATAAGATTGACCAAAATGGAATT
GATTTATCAACGGTTTATCAGGATATTAAAGAGAAACTTTCTGCCGAAATTGTAATCAAA
CAGAAGGTAGAACTGTATCCTAATATGTGTGTGACGAACTTTACCGAATCTGAACAATGG
GATATGGTAATAGAAGGAAATGATTACCTTTTGGAGAAATATACGTCTGGGAAATTATTG
GAAGCATTAGAACTCGAACAAGAGGAAAGCATAAGATTTCATAATTGTTCCCTGTTCCCT
GTTTATCACGGAAGTGCAAAAAACAATATAGGGATTGATAACCTTATAGAAGTGATTACG
AATAAATTTTATTCATCAACACATCGAGGTCAGTCTGAACTTTGCGGAAAAGTTTTCAAA
ATTGAGTATTCGGAAAAAAGACAGCGTCTTGCATATATACGTCTTTATAGTGGCGTACTG
CATTTGCGAGATCCGGTTAGAATATCGGAAAAGGAAAAAATAAAAATTACAGAAATGTAT
ACTTCAATAAATGGTGAATTATGTAAAATCGATAAGGCTTATTCCGGGGAAATTGTTATT
TTGCAGAATGAGTTTTTGAAGTTAAATAGTGTTCTTGGAGATACAAAGCTATTGCCACAG
AGAGAGAGAATTGAAAATCCCCTCCCTCTGCTGCAAACGACTGTTGAACCGAGCAAACCT
CAACAAAGGGAAATGTTACTTGATGCACTTTTAGAAATCTCCGACAGTGACCCGCTTCTG
CGATATTATGTGGATTCTGCGACACATGAAATCATACTTTCTTTCTTAGGGAAAGTACAA
ATGGAAGTGACTTGTGCTCTGCTGCAAGAAAAGTATCATGTGGAGATAGAAATAAAAGAG
CCTACAGTCATTTATATGGAAAGACCGTTAAAAAAAGCAGAGTATACCATTCACATCGAA
GTTCCACCGAATCCTTTCTGGGCTTCCATTGGTCTATCTGTAGCACCGCTTCCATTAGGG
AGCGGAGTACAGTATGAGAGCTCGGTTTCTCTTGGATACTTAAATCAATCGTTTCAAAAT
GCAGTTATGGAGGGGATACGCTATGGCTGTGAACAAGGATTGTATGGTTGGAATGTGACG
GACTGTAAAATCTGTTTTAAGTATGGCTTATACTATAGCCCTGTTAGTACCCCAGCAGAT
TTTCGGATGCTTGCTCCTATTGTATTGGAACAAGTCTTAAAAAAAGCTGGAACAGAATTG
TTAGAGCCATATCTTAGTTTTAAAATTTATGCGCCACAGGAATATCTTTCACGAGCATAC
AACGATGCTCCTAAATATTGTGCGAACATCGTAGACACTCAATTGAAAAATAATGAGGTC
ATTCTTAGTGGAGAAATCCCTGCTCGGTGTATTCAAAAATATCGTAGTGATTTAACTTTC
TTTACAAATGGACGTAGTGTTTGTTTAACAGAGTTAAAAGGGTACCATGTTACTACCGGT
GAACCTGTTTGCCAGCCCCGTCGTCCAAATAGTCGGATAGATAAAGTACGATATATGTTC
AATAAAATAACTTAG
>60485|Ngiss3854|Neisseria_gonorrhoeae||Neisseria_gonorrhoeae:1-1935
ATGGAGGAAAATCACATGAAAATTATTAATATTGGAGTTTTAGCTCATGTTGATGCAGGA
AAAACTACCTTAACAGAAAGCTTATTATATAACAGTGGAGCGATTACAGAATTAGGAAGC
GTGGACAAAGGTACAACGAGGACGGATAATACGCTTTTAGAACGTCAGAGAGGAATTACA
ATTCAGACAGGAATAACCTCTTTTCAGTGGGAAAATACGAAGGTGAACATCATAGACACG
CCAGGACATATGGATTTCTTAGCAGAAGTATATCGTTCATTATCAGTTTTAGATGGGGCA
ATTCTACTGATTTCTGCAAAAGATGGCGTACAAGCACAAACTCGTATATTATTTCATGCA
CTTAGGAAAATGGGGATTCCCACAATCTTTTTTATCAATAAGATTGACCAAAATGGAATT
GATTTATCAACGGTTTATCAGGATATTAAAGAGAAACTTTCTGCCGAAATTGTAATCAAA
CAGAAGGTAGAACTGTATCCTAATATGTGTGTGACGAACTTTACCGAATCTGAACAATGG
GATATGGTAATAGAAGGAAATGATTACCTTTTGGAGAAATATACGTCTGGGAAATTATTG
GAAGCATTAGAACTCGAACAAGAGGAAAGCATAAGATTTCATAATTGTTCCCTGTTCCCT
GTTTATCACGGAAGTGCAAAAAACAATATAGGGATTGATAACCTTATAGAAGTGATTACG
AATAAATTTTATTCATCAACACATCGAGGTCAGTCTGAACTTTGCGGAAAAGTTTTCAAA
ATTGAGTATTCGGAAAAAAGACAGCGTCTTGCATATATACGTCTTTATAGTGGCGTACTG
CATTTGCGAGATCCGGTTAGAATATCGGAAAAGGAAAAAATAAAAATTACAGAAATGTAT
ACTTCAATAAATGGTGAATTATGTAAAATCGATAAGGCTTATTCCGGGGAAATTGTTATT
TTGCAGAATGAGTTTTTGAAGTTAAATAGTGTTCTTGGAGATACAAAGCTATTGCCACAG
AGAGAGAGAATTGAAAATCCCCTCCCTCTGCTGCAAACGACTGTTGAACCGAGCAAACCT
CAACAAAGGGAAATGTTACTTGATGCACTTTTAGAAATCTCCGACAGTGACCCGCTTCTG
CGATATTATGTGGATTCTGCGACACATGAAATCATACTTTCTTTCTTAGGGAAAGTACAA
ATGGAAGTGACTTGTGCTCTGCTGCAAGAAAAGTATCATGTGGAGATAGAAATAAAAGAG
CCTACAGTCATTTATATGGAAAGACCGTTAAAAAAAGCAGAGTATACCATTCACATCGAA
GTTCCACCGAATCCTTTCTGGGCTTCCATTGGTCTATCTGTAGCACCGCTTCCATTAGGG
AGCGGAGTACAGTATGAGAGCTCGGTTTCTCTTGGATACTTAAATCAATCGTTTCAAAAT
GCAGTTATGGAGGGGATACGCTATGGCTGTGAACAAGGATTGTATGGTTGGAATGTGACG
GACTGTAAAATCTGTTTTAAGTATGGCTTATACTATAGCCCTGTTAGTACCCCAGCAGAT
TTTCGGATGCTTGCTCCTATTGTATTGGAACAAGTCTTAAAAAAAGCTGGAACAGAATTG
TTAGAGCCATATCTTAGTTTTAAAATTTATGCGCCACAGGAATATCTTTCACGAGCATAC
AACGATGCTCCTAAATATTGTGCGAACATCGTAGACACTCAATTGAAAAATAATGAGGTC
ATTCTTAGTGGAGAAATCCCTGCTCGGTGTATTCAAAAATATCGTAGTGATTTAACTTTC
TTTACAAATGGACGTAGTGTTTGTTTAACAGAGTTAAAAGGGTACCATGTTACTACCGGT
GAACCTGTTTGCCAGCCCCGTCGTCCAAATAGTCGGATAGATAAAGTACGATATATGTTC
AATAAAATAACTTAG
>60515|KNY_NGAMR19|Neisseria_gonorrhoeae|64|Neisseria_gonorrhoeae:1-1935
ATGGAGGAAAATCACATGAAAATTATTAATATTGGAGTTTTAGCTCATGTTGATGCAGGA
AAAACTACCTTAACAGAAAGCTTATTATATAACAGTGGAGCGATTACAGAATTAGGAAGC
GTGGACAAAGGTACAACGAGGACGGATAATACGCTTTTAGAACGTCAGAGAGGAATTACA
ATTCAGACAGGAATAACCTCTTTTCAGTGGGAAAATACGAAGGTGAACATCATAGACACG
CCAGGACATATGGATTTCTTAGCAGAAGTATATCGTTCATTATCAGTTTTAGATGGGGCA
ATTCTACTGATTTCTGCAAAAGATGGCGTACAAGCACAAACTCGTATATTATTTCATGCA
CTTAGGAAAATGGGGATTCCCACAATCTTTTTTATCAATAAGATTGACCAAAATGGAATT
GATTTATCAACGGTTTATCAGGATATTAAAGAGAAACTTTCTGCCGAAATTGTAATCAAA
CAGAAGGTAGAACTGTATCCTAATATGTGTGTGACGAACTTTACCGAATCTGAACAATGG
GATATGGTAATAGAAGGAAATGATTACCTTTTGGAGAAATATACGTCTGGGAAATTATTG
GAAGCATTAGAACTCGAACAAGAGGAAAGCATAAGATTTCATAATTGTTCCCTGTTCCCT
GTTTATCACGGAAGTGCAAAAAACAATATAGGGATTGATAACCTTATAGAAGTGATTACG
AATAAATTTTATTCATCAACACATCGAGGTCAGTCTGAACTTTGCGGAAAAGTTTTCAAA
ATTGAGTATTCGGAAAAAAGACAGCGTCTTGCATATATACGTCTTTATAGTGGCGTACTG
CATTTGCGAGATCCGGTTAGAATATCGGAAAAGGAAAAAATAAAAATTACAGAAATGTAT
ACTTCAATAAATGGTGAATTATGTAAAATCGATAAGGCTTATTCCGGGGAAATTGTTATT
TTGCAGAATGAGTTTTTGAAGTTAAATAGTGTTCTTGGAGATACAAAGCTATTGCCACAG
AGAGAGAGAATTGAAAATCCCCTCCCTCTGCTGCAAACGACTGTTGAACCGAGCAAACCT
CAACAAAGGGAAATGTTACTTGATGCACTTTTAGAAATCTCCGACAGTGACCCGCTTCTG
CGATATTATGTGGATTCTGCGACACATGAAATCATACTTTCTTTCTTAGGGAAAGTACAA
ATGGAAGTGACTTGTGCTCTGCTGCAAGAAAAGTATCATGTGGAGATAGAAATAAAAGAG
CCTACAGTCATTTATATGGAAAGACCGTTAAAAAAAGCAGAGTATACCATTCACATCGAA
GTTCCACCGAATCCTTTCTGGGCTTCCATTGGTCTATCTGTAGCACCGCTTCCATTAGGG
AGCGGAGTACAGTATGAGAGCTCGGTTTCTCTTGGATACTTAAATCAATCGTTTCAAAAT
GCAGTTATGGAGGGGATACGCTATGGCTGTGAACAAGGATTGTATGGTTGGAATGTGACG
GACTGTAAAATCTGTTTTAAGTATGGCTTATACTATAGCCCTGTTAGTACCCCAGCAGAT
TTTCGGATGCTTGCTCCTATTGTATTGGAACAAGTCTTAAAAAAAGCTGGAACAGAATTG
TTAGAGCCATATCTTAGTTTTAAAATTTATGCGCCACAGGAATATCTTTCACGAGCATAC
AACGATGCTCCTAAATATTGTGCGAACATCGTAGACACTCAATTGAAAAATAATGAGGTC
ATTCTTAGTGGAGAAATCCCTGCTCGGTGTATTCAAAAATATCGTAGTGATTTAACTTTC
TTTACAAATGGACGTAGTGTTTGTTTAACAGAGTTAAAAGGGTACCATGTTACTACCGGT
GAACCTGTTTGCCAGCCCCGTCGTCCAAATAGTCGGATAGATAAAGTACGATATATGTTC
AATAAAATAACTTAG
>61057|597652|Neisseria_gonorrhoeae|8|Neisseria_gonorrhoeae:1-1935
ATGGAGGAAAATCACATGAAAATTATTAATATTGGAGTTTTAGCTCATGTTGATGCAGGA
AAAACTACCTTAACAGAAAGCTTATTATATAACAGTGGAGCGATTACAGAATTAGGAAGC
GTGGACAAAGGTACAACGAGGACGGATAATACGCTTTTAGAACGTCAGAGAGGAATTACA
ATTCAGACAGGAATAACCTCTTTTCAGTGGGAAAATACGAAGGTGAACATCATAGACACG
CCAGGACATATGGATTTCTTAGCAGAAGTATATCGTTCATTATCAGTTTTAGATGGGGCA
ATTCTACTGATTTCTGCAAAAGATGGCGTACAAGCACAAACTCGTATATTATTTCATGCA
CTTAGGAAAATGGGGATTCCCACAATCTTTTTTATCAATAAGATTGACCAAAATGGAATT
GATTTATCAACGGTTTATCAGGATATTAAAGAGAAACTTTCTGCCGAAATTGTAATCAAA
CAGAAGGTAGAACTGTATCCTAATATGTGTGTGACGAACTTTACCGAATCTGAACAATGG
GATATGGTAATAGAAGGAAATGATTACCTTTTGGAGAAATATACGTCTGGGAAATTATTG
GAAGCATTAGAACTCGAACAAGAGGAAAGCATAAGATTTCATAATTGTTCCCTGTTCCCT
GTTTATCACGGAAGTGCAAAAAACAATATAGGGATTGATAACCTTATAGAAGTGATTACG
AATAAATTTTATTCATCAACACATCGAGGTCAGTCTGAACTTTGCGGAAAAGTTTTCAAA
ATTGAGTATTCGGAAAAAAGACAGCGTCTTGCATATATACGTCTTTATAGTGGCGTACTG
CATTTGCGAGATCCGGTTAGAATATCGGAAAAGGAAAAAATAAAAATTACAGAAATGTAT
ACTTCAATAAATGGTGAATTATGTAAAATCGATAAGGCTTATTCCGGGGAAATTGTTATT
TTGCAGAATGAGTTTTTGAAGTTAAATAGTGTTCTTGGAGATACAAAGCTATTGCCACAG
AGAGAGAGAATTGAAAATCCCCTCCCTCTGCTGCAAACGACTGTTGAACCGAGCAAACCT
CAACAAAGGGAAATGTTACTTGATGCACTTTTAGAAATCTCCGACAGTGACCCGCTTCTG
CGATATTATGTGGATTCTGCGACACATGAAATCATACTTTCTTTCTTAGGGAAAGTACAA
ATGGAAGTGACTTGTGCTCTGCTGCAAGAAAAGTATCATGTGGAGATAGAAATAAAAGAG
CCTACAGTCATTTATATGGAAAGACCGTTAAAAAAAGCAGAGTATACCATTCACATCGAA
GTTCCACCGAATCCTTTCTGGGCTTCCATTGGTCTATCTGTAGCACCGCTTCCATTAGGG
AGCGGAGTACAGTATGAGAGCTCGGTTTCTCTTGGATACTTAAATCAATCGTTTCAAAAT
GCAGTTATGGAGGGGATACGCTATGGCTGTGAACAAGGATTGTATGGTTGGAATGTGACG
GACTGTAAAATCTGTTTTAAGTATGGCTTATACTATAGCCCTGTTAGTACCCCAGCAGAT
TTTCGGATGCTTGCTCCTATTGTATTGGAACAAGTCTTAAAAAAAGCTGGAACAGAATTG
TTAGAGCCATATCTTAGTTTTAAAATTTATGCGCCACAGGAATATCTTTCACGAGCATAC
AACGATGCTCCTAAATATTGTGCGAACATCGTAGACACTCAATTGAAAAATAATGAGGTC
ATTCTTAGTGGAGAAATCCCTGCTCGGTGTATTCAAAAATATCGTAGTGATTTAACTTTC
TTTACAAATGGACGTAGTGTTTGTTTAACAGAGTTAAAAGGGTACCATGTTACTACCGGT
GAACCTGTTTGCCAGCCCCGTCGTCCAAATAGTCGGATAGATAAAGTACGATATATGTTC
AATAAAATAACTTAG
>61061|598593|Neisseria_gonorrhoeae|16|Neisseria_gonorrhoeae:1-1935
ATGGAGGAAAATCACATGAAAATTATTAATATTGGAGTTTTAGCTCATGTTGATGCAGGA
AAAACTACCTTAACAGAAAGCTTATTATATAACAGTGGAGCGATTACAGAATTAGGAAGC
GTGGACAAAGGTACAACGAGGACGGATAATACGCTTTTAGAACGTCAGAGAGGAATTACA
ATTCAGACAGGAATAACCTCTTTTCAGTGGGAAAATACGAAGGTGAACATCATAGACACG
CCAGGACATATGGATTTCTTAGCAGAAGTATATCGTTCATTATCAGTTTTAGATGGGGCA
ATTCTACTGATTTCTGCAAAAGATGGCGTACAAGCACAAACTCGTATATTATTTCATGCA
CTTAGGAAAATGGGGATTCCCACAATCTTTTTTATCAATAAGATTGACCAAAATGGAATT
GATTTATCAACGGTTTATCAGGATATTAAAGAGAAACTTTCTGCCGAAATTGTAATCAAA
CAGAAGGTAGAACTGTATCCTAATATGTGTGTGACGAACTTTACCGAATCTGAACAATGG
GATATGGTAATAGAAGGAAATGATTACCTTTTGGAGAAATATACGTCTGGGAAATTATTG
GAAGCATTAGAACTCGAACAAGAGGAAAGCATAAGATTTCATAATTGTTCCCTGTTCCCT
GTTTATCACGGAAGTGCAAAAAACAATATAGGGATTGATAACCTTATAGAAGTGATTACG
AATAAATTTTATTCATCAACACATCGAGGTCAGTCTGAACTTTGCGGAAAAGTTTTCAAA
ATTGAGTATTCGGAAAAAAGACAGCGTCTTGCATATATACGTCTTTATAGTGGCGTACTG
CATTTGCGAGATCCGGTTAGAATATCGGAAAAGGAAAAAATAAAAATTACAGAAATGTAT
ACTTCAATAAATGGTGAATTATGTAAAATCGATAAGGCTTATTCCGGGGAAATTGTTATT
TTGCAGAATGAGTTTTTGAAGTTAAATAGTGTTCTTGGAGATACAAAGCTATTGCCACAG
AGAGAGAGAATTGAAAATCCCCTCCCTCTGCTGCAAACGACTGTTGAACCGAGCAAACCT
CAACAAAGGGAAATGTTACTTGATGCACTTTTAGAAATCTCCGACAGTGACCCGCTTCTG
CGATATTATGTGGATTCTGCGACACATGAAATCATACTTTCTTTCTTAGGGAAAGTACAA
ATGGAAGTGACTTGTGCTCTGCTGCAAGAAAAGTATCATGTGGAGATAGAAATAAAAGAG
CCTACAGTCATTTATATGGAAAGACCGTTAAAAAAAGCAGAGTATACCATTCACATCGAA
GTTCCACCGAATCCTTTCTGGGCTTCCATTGGTCTATCTGTAGCACCGCTTCCATTAGGG
AGCGGAGTACAGTATGAGAGCTCGGTTTCTCTTGGATACTTAAATCAATCGTTTCAAAAT
GCAGTTATGGAGGGGATACGCTATGGCTGTGAACAAGGATTGTATGGTTGGAATGTGACG
GACTGTAAAATCTGTTTTAAGTATGGCTTATACTATAGCCCTGTTAGTACCCCAGCAGAT
TTTCGGATGCTTGCTCCTATTGTATTGGAACAAGTCTTAAAAAAAGCTGGAACAGAATTG
TTAGAGCCATATCTTAGTTTTAAAATTTATGCGCCACAGGAATATCTTTCACGAGCATAC
AACGATGCTCCTAAATATTGTGCGAACATCGTAGACACTCAATTGAAAAATAATGAGGTC
ATTCTTAGTGGAGAAATCCCTGCTCGGTGTATTCAAAAATATCGTAGTGATTTAACTTTC
TTTACAAATGGACGTAGTGTTTGTTTAACAGAGTTAAAAGGGTACCATGTTACTACCGGT
GAACCTGTTTGCCAGCCCCGTCGTCCAAATAGTCGGATAGATAAAGTACGATATATGTTC
AATAAAATAACTTAG
>61062|598596|Neisseria_gonorrhoeae|16|Neisseria_gonorrhoeae:1-1935
ATGGAGGAAAATCACATGAAAATTATTAATATTGGAGTTTTAGCTCATGTTGATGCAGGA
AAAACTACCTTAACAGAAAGCTTATTATATAACAGTGGAGCGATTACAGAATTAGGAAGC
GTGGACAAAGGTACAACGAGGACGGATAATACGCTTTTAGAACGTCAGAGAGGAATTACA
ATTCAGACAGGAATAACCTCTTTTCAGTGGGAAAATACGAAGGTGAACATCATAGACACG
CCAGGACATATGGATTTCTTAGCAGAAGTATATCGTTCATTATCAGTTTTAGATGGGGCA
ATTCTACTGATTTCTGCAAAAGATGGCGTACAAGCACAAACTCGTATATTATTTCATGCA
CTTAGGAAAATGGGGATTCCCACAATCTTTTTTATCAATAAGATTGACCAAAATGGAATT
GATTTATCAACGGTTTATCAGGATATTAAAGAGAAACTTTCTGCCGAAATTGTAATCAAA
CAGAAGGTAGAACTGTATCCTAATATGTGTGTGACGAACTTTACCGAATCTGAACAATGG
GATATGGTAATAGAAGGAAATGATTACCTTTTGGAGAAATATACGTCTGGGAAATTATTG
GAAGCATTAGAACTCGAACAAGAGGAAAGCATAAGATTTCATAATTGTTCCCTGTTCCCT
GTTTATCACGGAAGTGCAAAAAACAATATAGGGATTGATAACCTTATAGAAGTGATTACG
AATAAATTTTATTCATCAACACATCGAGGTCAGTCTGAACTTTGCGGAAAAGTTTTCAAA
ATTGAGTATTCGGAAAAAAGACAGCGTCTTGCATATATACGTCTTTATAGTGGCGTACTG
CATTTGCGAGATCCGGTTAGAATATCGGAAAAGGAAAAAATAAAAATTACAGAAATGTAT
ACTTCAATAAATGGTGAATTATGTAAAATCGATAAGGCTTATTCCGGGGAAATTGTTATT
TTGCAGAATGAGTTTTTGAAGTTAAATAGTGTTCTTGGAGATACAAAGCTATTGCCACAG
AGAGAGAGAATTGAAAATCCCCTCCCTCTGCTGCAAACGACTGTTGAACCGAGCAAACCT
CAACAAAGGGAAATGTTACTTGATGCACTTTTAGAAATCTCCGACAGTGACCCGCTTCTG
CGATATTATGTGGATTCTGCGACACATGAAATCATACTTTCTTTCTTAGGGAAAGTACAA
ATGGAAGTGACTTGTGCTCTGCTGCAAGAAAAGTATCATGTGGAGATAGAAATAAAAGAG
CCTACAGTCATTTATATGGAAAGACCGTTAAAAAAAGCAGAGTATACCATTCACATCGAA
GTTCCACCGAATCCTTTCTGGGCTTCCATTGGTCTATCTGTAGCACCGCTTCCATTAGGG
AGCGGAGTACAGTATGAGAGCTCGGTTTCTCTTGGATACTTAAATCAATCGTTTCAAAAT
GCAGTTATGGAGGGGATACGCTATGGCTGTGAACAAGGATTGTATGGTTGGAATGTGACG
GACTGTAAAATCTGTTTTAAGTATGGCTTATACTATAGCCCTGTTAGTACCCCAGCAGAT
TTTCGGATGCTTGCTCCTATTGTATTGGAACAAGTCTTAAAAAAAGCTGGAACAGAATTG
TTAGAGCCATATCTTAGTTTTAAAATTTATGCGCCACAGGAATATCTTTCACGAGCATAC
AACGATGCTCCTAAATATTGTGCGAACATCGTAGACACTCAATTGAAAAATAATGAGGTC
ATTCTTAGTGGAGAAATCCCTGCTCGGTGTATTCAAAAATATCGTAGTGATTTAACTTTC
TTTACAAATGGACGTAGTGTTTGTTTAACAGAGTTAAAAGGGTACCATGTTACTACCGGT
GAACCTGTTTGCCAGCCCCGTCGTCCAAATAGTCGGATAGATAAAGTACGATATATGTTC
AATAAAATAACTTAG
>61348|08_590_256|Neisseria_gonorrhoeae|24|Neisseria_gonorrhoeae:1-1935
ATGGAGGAAAATCACATGAAAATTATTAATATTGGAGTTTTAGCTCATGTTGATGCAGGA
AAAACTACCTTAACAGAAAGCTTATTATATAACAGTGGAGCGATTACAGAATTAGGAAGC
GTGGACAAAGGTACAACGAGGACGGATAATACGCTTTTAGAACGTCAGAGAGGAATTACA
ATTCAGACAGGAATAACCTCTTTTCAGTGGGAAAATACGAAGGTGAACATCATAGACACG
CCAGGACATATGGATTTCTTAGCAGAAGTATATCGTTCATTATCAGTTTTAGATGGGGCA
ATTCTACTGATTTCTGCAAAAGATGGCGTACAAGCACAAACTCGTATATTATTTCATGCA
CTTAGGAAAATGGGGATTCCCACAATCTTTTTTATCAATAAGATTGACCAAAATGGAATT
GATTTATCAACGGTTTATCAGGATATTAAAGAGAAACTTTCTGCCGAAATTGTAATCAAA
CAGAAGGTAGAACTGTATCCTAATATGTGTGTGACGAACTTTACCGAATCTGAACAATGG
GATATGGTAATAGAAGGAAATGATTACCTTTTGGAGAAATATACGTCTGGGAAATTATTG
GAAGCATTAGAACTCGAACAAGAGGAAAGCATAAGATTTCATAATTGTTCCCTGTTCCCT
GTTTATCACGGAAGTGCAAAAAACAATATAGGGATTGATAACCTTATAGAAGTGATTACG
AATAAATTTTATTCATCAACACATCGAGGTCAGTCTGAACTTTGCGGAAAAGTTTTCAAA
ATTGAGTATTCGGAAAAAAGACAGCGTCTTGCATATATACGTCTTTATAGTGGCGTACTG
CATTTGCGAGATCCGGTTAGAATATCGGAAAAGGAAAAAATAAAAATTACAGAAATGTAT
ACTTCAATAAATGGTGAATTATGTAAAATCGATAAGGCTTATTCCGGGGAAATTGTTATT
TTGCAGAATGAGTTTTTGAAGTTAAATAGTGTTCTTGGAGATACAAAGCTATTGCCACAG
AGAGAGAGAATTGAAAATCCCCTCCCTCTGCTGCAAACGACTGTTGAACCGAGCAAACCT
CAACAAAGGGAAATGTTACTTGATGCACTTTTAGAAATCTCCGACAGTGACCCGCTTCTG
CGATATTATGTGGATTCTGCGACACATGAAATCATACTTTCTTTCTTAGGGAAAGTACAA
ATGGAAGTGACTTGTGCTCTGCTGCAAGAAAAGTATCATGTGGAGATAGAAATAAAAGAG
CCTACAGTCATTTATATGGAAAGACCGTTAAAAAAAGCAGAGTATACCATTCACATCGAA
GTTCCACCGAATCCTTTCTGGGCTTCCATTGGTCTATCTGTAGCACCGCTTCCATTAGGG
AGCGGAGTACAGTATGAGAGCTCGGTTTCTCTTGGATACTTAAATCAATCGTTTCAAAAT
GCAGTTATGGAGGGGATACGCTATGGCTGTGAACAAGGATTGTATGGTTGGAATGTGACG
GACTGTAAAATCTGTTTTAAGTATGGCTTATACTATAGCCCTGTTAGTACCCCAGCAGAT
TTTCGGATGCTTGCTCCTATTGTATTGGAACAAGTCTTAAAAAAAGCTGGAACAGAATTG
TTAGAGCCATATCTTAGTTTTAAAATTTATGCGCCACAGGAATATCTTTCACGAGCATAC
AACGATGCTCCTAAATATTGTGCGAACATCGTAGACACTCAATTGAAAAATAATGAGGTC
ATTCTTAGTGGAGAAATCCCTGCTCGGTGTATTCAAAAATATCGTAGTGATTTAACTTTC
TTTACAAATGGACGTAGTGTTTGTTTAACAGAGTTAAAAGGGTACCATGTTACTACCGGT
GAACCTGTTTGCCAGCCCCGTCGTCCAAATAGTCGGATAGATAAAGTACGATATATGTTC
AATAAAATAACTTAG
>61354|IN_09_3830|Neisseria_gonorrhoeae|16|Neisseria_gonorrhoeae:1-1935
ATGGAGGAAAATCACATGAAAATTATTAATATTGGAGTTTTAGCTCATGTTGATGCAGGA
AAAACTACCTTAACAGAAAGCTTATTATATAACAGTGGAGCGATTACAGAATTAGGAAGC
GTGGACAAAGGTACAACGAGGACGGATAATACGCTTTTAGAACGTCAGAGAGGAATTACA
ATTCAGACAGGAATAACCTCTTTTCAGTGGGAAAATACGAAGGTGAACATCATAGACACG
CCAGGACATATGGATTTCTTAGCAGAAGTATATCGTTCATTATCAGTTTTAGATGGGGCA
ATTCTACTGATTTCTGCAAAAGATGGCGTACAAGCACAAACTCGTATATTATTTCATGCA
CTTAGGAAAATGGGGATTCCCACAATCTTTTTTATCAATAAGATTGACCAAAATGGAATT
GATTTATCAACGGTTTATCAGGATATTAAAGAGAAACTTTCTGCCGAAATTGTAATCAAA
CAGAAGGTAGAACTGTATCCTAATATGTGTGTGACGAACTTTACCGAATCTGAACAATGG
GATATGGTAATAGAAGGAAATGATTACCTTTTGGAGAAATATACGTCTGGGAAATTATTG
GAAGCATTAGAACTCGAACAAGAGGAAAGCATAAGATTTCATAATTGTTCCCTGTTCCCT
GTTTATCACGGAAGTGCAAAAAACAATATAGGGATTGATAACCTTATAGAAGTGATTACG
AATAAATTTTATTCATCAACACATCGAGGTCAGTCTGAACTTTGCGGAAAAGTTTTCAAA
ATTGAGTATTCGGAAAAAAGACAGCGTCTTGCATATATACGTCTTTATAGTGGCGTACTG
CATTTGCGAGATCCGGTTAGAATATCGGAAAAGGAAAAAATAAAAATTACAGAAATGTAT
ACTTCAATAAATGGTGAATTATGTAAAATCGATAAGGCTTATTCCGGGGAAATTGTTATT
TTGCAGAATGAGTTTTTGAAGTTAAATAGTGTTCTTGGAGATACAAAGCTATTGCCACAG
AGAGAGAGAATTGAAAATCCCCTCCCTCTGCTGCAAACGACTGTTGAACCGAGCAAACCT
CAACAAAGGGAAATGTTACTTGATGCACTTTTAGAAATCTCCGACAGTGACCCGCTTCTG
CGATATTATGTGGATTCTGCGACACATGAAATCATACTTTCTTTCTTAGGGAAAGTACAA
ATGGAAGTGACTTGTGCTCTGCTGCAAGAAAAGTATCATGTGGAGATAGAAATAAAAGAG
CCTACAGTCATTTATATGGAAAGACCGTTAAAAAAAGCAGAGTATACCATTCACATCGAA
GTTCCACCGAATCCTTTCTGGGCTTCCATTGGTCTATCTGTAGCACCGCTTCCATTAGGG
AGCGGAGTACAGTATGAGAGCTCGGTTTCTCTTGGATACTTAAATCAATCGTTTCAAAAT
GCAGTTATGGAGGGGATACGCTATGGCTGTGAACAAGGATTGTATGGTTGGAATGTGACG
GACTGTAAAATCTGTTTTAAGTATGGCTTATACTATAGCCCTGTTAGTACCCCAGCAGAT
TTTCGGATGCTTGCTCCTATTGTATTGGAACAAGTCTTAAAAAAAGCTGGAACAGAATTG
TTAGAGCCATATCTTAGTTTTAAAATTTATGCGCCACAGGAATATCTTTCACGAGCATAC
AACGATGCTCCTAAATATTGTGCGAACATCGTAGACACTCAATTGAAAAATAATGAGGTC
ATTCTTAGTGGAGAAATCCCTGCTCGGTGTATTCAAAAATATCGTAGTGATTTAACTTTC
TTTACAAATGGACGTAGTGTTTGTTTAACAGAGTTAAAAGGGTACCATGTTACTACCGGT
GAACCTGTTTGCCAGCCCCGTCGTCCAAATAGTCGGATAGATAAAGTACGATATATGTTC
AATAAAATAACTTAG
>61732|FC488|Neisseria_gonorrhoeae||Neisseria_gonorrhoeae:1-1935
ATGGAGGAAAATCACATGAAAATTATTAATATTGGAGTTTTAGCTCATGTTGATGCAGGA
AAAACTACCTTAACAGAAAGCTTATTATATAACAGTGGAGCGATTACAGAATTAGGAAGC
GTGGACAAAGGTACAACGAGGACGGATAATACGCTTTTAGAACGTCAGAGAGGAATTACA
ATTCAGACAGGAATAACCTCTTTTCAGTGGGAAAATACGAAGGTGAACATCATAGACACG
CCAGGACATATGGATTTCTTAGCAGAAGTATATCGTTCATTATCAGTTTTAGATGGGGCA
ATTCTACTGATTTCTGCAAAAGATGGCGTACAAGCACAAACTCGTATATTATTTCATGCA
CTTAGGAAAATGGGGATTCCCACAATCTTTTTTATCAATAAGATTGACCAAAATGGAATT
GATTTATCAACGGTTTATCAGGATATTAAAGAGAAACTTTCTGCCGAAATTGTAATCAAA
CAGAAGGTAGAACTGTATCCTAATATGTGTGTGACGAACTTTACCGAATCTGAACAATGG
GATATGGTAATAGAAGGAAATGATTACCTTTTGGAGAAATATACGTCTGGGAAATTATTG
GAAGCATTAGAACTCGAACAAGAGGAAAGCATAAGATTTCATAATTGTTCCCTGTTCCCT
GTTTATCACGGAAGTGCAAAAAACAATATAGGGATTGATAACCTTATAGAAGTGATTACG
AATAAATTTTATTCATCAACACATCGAGGTCAGTCTGAACTTTGCGGAAAAGTTTTCAAA
ATTGAGTATTCGGAAAAAAGACAGCGTCTTGCATATATACGTCTTTATAGTGGCGTACTG
CATTTGCGAGATCCGGTTAGAATATCGGAAAAGGAAAAAATAAAAATTACAGAAATGTAT
ACTTCAATAAATGGTGAATTATGTAAAATCGATAAGGCTTATTCCGGGGAAATTGTTATT
TTGCAGAATGAGTTTTTGAAGTTAAATAGTGTTCTTGGAGATACAAAGCTATTGCCACAG
AGAGAGAGAATTGAAAATCCCCTCCCTCTGCTGCAAACGACTGTTGAACCGAGCAAACCT
CAACAAAGGGAAATGTTACTTGATGCACTTTTAGAAATCTCCGACAGTGACCCGCTTCTG
CGATATTATGTGGATTCTGCGACACATGAAATCATACTTTCTTTCTTAGGGAAAGTACAA
ATGGAAGTGACTTGTGCTCTGCTGCAAGAAAAGTATCATGTGGAGATAGAAATAAAAGAG
CCTACAGTCATTTATATGGAAAGACCGTTAAAAAAAGCAGAGTATACCATTCACATCGAA
GTTCCACCGAATCCTTTCTGGGCTTCCATTGGTCTATCTGTAGCACCGCTTCCATTAGGG
AGCGGAGTACAGTATGAGAGCTCGGTTTCTCTTGGATACTTAAATCAATCGTTTCAAAAT
GCAGTTATGGAGGGGATACGCTATGGCTGTGAACAAGGATTGTATGGTTGGAATGTGACG
GACTGTAAAATCTGTTTTAAGTATGGCTTATACTATAGCCCTGTTAGTACCCCAGCAGAT
TTTCGGATGCTTGCTCCTATTGTATTGGAACAAGTCTTAAAAAAAGCTGGAACAGAATTG
TTAGAGCCATATCTTAGTTTTAAAATTTATGCGCCACAGGAATATCTTTCACGAGCATAC
AACGATGCTCCTAAATATTGTGCGAACATCGTAGACACTCAATTGAAAAATAATGAGGTC
ATTCTTAGTGGAGAAATCCCTGCTCGGTGTATTCAAAAATATCGTAGTGATTTAACTTTC
TTTACAAATGGACGTAGTGTTTGTTTAACAGAGTTAAAAGGGTACCATGTTACTACCGGT
GAACCTGTTTGCCAGCCCCGTCGTCCAAATAGTCGGATAGATAAAGTACGATATATGTTC
AATAAAATAACTTAG
>61737|FC493|Neisseria_gonorrhoeae||Neisseria_gonorrhoeae:1-1935
ATGGAGGAAAATCACATGAAAATTATTAATATTGGAGTTTTAGCTCATGTTGATGCAGGA
AAAACTACCTTAACAGAAAGCTTATTATATAACAGTGGAGCGATTACAGAATTAGGAAGC
GTGGACAAAGGTACAACGAGGACGGATAATACGCTTTTAGAACGTCAGAGAGGAATTACA
ATTCAGACAGGAATAACCTCTTTTCAGTGGGAAAATACGAAGGTGAACATCATAGACACG
CCAGGACATATGGATTTCTTAGCAGAAGTATATCGTTCATTATCAGTTTTAGATGGGGCA
ATTCTACTGATTTCTGCAAAAGATGGCGTACAAGCACAAACTCGTATATTATTTCATGCA
CTTAGGAAAATGGGGATTCCCACAATCTTTTTTATCAATAAGATTGACCAAAATGGAATT
GATTTATCAACGGTTTATCAGGATATTAAAGAGAAACTTTCTGCCGAAATTGTAATCAAA
CAGAAGGTAGAACTGTATCCTAATATGTGTGTGACGAACTTTACCGAATCTGAACAATGG
GATATGGTAATAGAAGGAAATGATTACCTTTTGGAGAAATATACGTCTGGGAAATTATTG
GAAGCATTAGAACTCGAACAAGAGGAAAGCATAAGATTTCATAATTGTTCCCTGTTCCCT
GTTTATCACGGAAGTGCAAAAAACAATATAGGGATTGATAACCTTATAGAAGTGATTACG
AATAAATTTTATTCATCAACACATCGAGGTCAGTCTGAACTTTGCGGAAAAGTTTTCAAA
ATTGAGTATTCGGAAAAAAGACAGCGTCTTGCATATATACGTCTTTATAGTGGCGTACTG
CATTTGCGAGATCCGGTTAGAATATCGGAAAAGGAAAAAATAAAAATTACAGAAATGTAT
ACTTCAATAAATGGTGAATTATGTAAAATCGATAAGGCTTATTCCGGGGAAATTGTTATT
TTGCAGAATGAGTTTTTGAAGTTAAATAGTGTTCTTGGAGATACAAAGCTATTGCCACAG
AGAGAGAGAATTGAAAATCCCCTCCCTCTGCTGCAAACGACTGTTGAACCGAGCAAACCT
CAACAAAGGGAAATGTTACTTGATGCACTTTTAGAAATCTCCGACAGTGACCCGCTTCTG
CGATATTATGTGGATTCTGCGACACATGAAATCATACTTTCTTTCTTAGGGAAAGTACAA
ATGGAAGTGACTTGTGCTCTGCTGCAAGAAAAGTATCATGTGGAGATAGAAATAAAAGAG
CCTACAGTCATTTATATGGAAAGACCGTTAAAAAAAGCAGAGTATACCATTCACATCGAA
GTTCCACCGAATCCTTTCTGGGCTTCCATTGGTCTATCTGTAGCACCGCTTCCATTAGGG
AGCGGAGTACAGTATGAGAGCTCGGTTTCTCTTGGATACTTAAATCAATCGTTTCAAAAT
GCAGTTATGGAGGGGATACGCTATGGCTGTGAACAAGGATTGTATGGTTGGAATGTGACG
GACTGTAAAATCTGTTTTAAGTATGGCTTATACTATAGCCCTGTTAGTACCCCAGCAGAT
TTTCGGATGCTTGCTCCTATTGTATTGGAACAAGTCTTAAAAAAAGCTGGAACAGAATTG
TTAGAGCCATATCTTAGTTTTAAAATTTATGCGCCACAGGAATATCTTTCACGAGCATAC
AACGATGCTCCTAAATATTGTGCGAACATCGTAGACACTCAATTGAAAAATAATGAGGTC
ATTCTTAGTGGAGAAATCCCTGCTCGGTGTATTCAAAAATATCGTAGTGATTTAACTTTC
TTTACAAATGGACGTAGTGTTTGTTTAACAGAGTTAAAAGGGTACCATGTTACTACCGGT
GAACCTGTTTGCCAGCCCCGTCGTCCAAATAGTCGGATAGATAAAGTACGATATATGTTC
AATAAAATAACTTAG
>70791|p1173|Neisseria_gonorrhoeae||Neisseria_gonorrhoeae:1-1935
ATGGAGGAAAATCACATGAAAATTATTAATATTGGAGTTTTAGCTCATGTTGATGCAGGA
AAAACTACCTTAACAGAAAGCTTATTATATAACAGTGGAGCGATTACAGAATTAGGAAGC
GTGGACAAAGGTACAACGAGGACGGATAATACGCTTTTAGAACGTCAGAGAGGAATTACA
ATTCAGACAGGAATAACCTCTTTTCAGTGGGAAAATACGAAGGTGAACATCATAGACACG
CCAGGACATATGGATTTCTTAGCAGAAGTATATCGTTCATTATCAGTTTTAGATGGGGCA
ATTCTACTGATTTCTGCAAAAGATGGCGTACAAGCACAAACTCGTATATTATTTCATGCA
CTTAGGAAAATGGGGATTCCCACAATCTTTTTTATCAATAAGATTGACCAAAATGGAATT
GATTTATCAACGGTTTATCAGGATATTAAAGAGAAACTTTCTGCCGAAATTGTAATCAAA
CAGAAGGTAGAACTGTATCCTAATATGTGTGTGACGAACTTTACCGAATCTGAACAATGG
GATATGGTAATAGAAGGAAATGATTACCTTTTGGAGAAATATACGTCTGGGAAATTATTG
GAAGCATTAGAACTCGAACAAGAGGAAAGCATAAGATTTCATAATTGTTCCCTGTTCCCT
GTTTATCACGGAAGTGCAAAAAACAATATAGGGATTGATAACCTTATAGAAGTGATTACG
AATAAATTTTATTCATCAACACATCGAGGTCAGTCTGAACTTTGCGGAAAAGTTTTCAAA
ATTGAGTATTCGGAAAAAAGACAGCGTCTTGCATATATACGTCTTTATAGTGGCGTACTG
CATTTGCGAGATCCGGTTAGAATATCGGAAAAGGAAAAAATAAAAATTACAGAAATGTAT
ACTTCAATAAATGGTGAATTATGTAAAATCGATAAGGCTTATTCCGGGGAAATTGTTATT
TTGCAGAATGAGTTTTTGAAGTTAAATAGTGTTCTTGGAGATACAAAGCTATTGCCACAG
AGAGAGAGAATTGAAAATCCCCTCCCTCTGCTGCAAACGACTGTTGAACCGAGCAAACCT
CAACAAAGGGAAATGTTACTTGATGCACTTTTAGAAATCTCCGACAGTGACCCGCTTCTG
CGATATTATGTGGATTCTGCGACACATGAAATCATACTTTCTTTCTTAGGGAAAGTACAA
ATGGAAGTGACTTGTGCTCTGCTGCAAGAAAAGTATCATGTGGAGATAGAAATAAAAGAG
CCTACAGTCATTTATATGGAAAGACCGTTAAAAAAAGCAGAGTATACCATTCACATCGAA
GTTCCACCGAATCCTTTCTGGGCTTCCATTGGTCTATCTGTAGCACCGCTTCCATTAGGG
AGCGGAGTACAGTATGAGAGCTCGGTTTCTCTTGGATACTTAAATCAATCGTTTCAAAAT
GCAGTTATGGAGGGGATACGCTATGGCTGTGAACAAGGATTGTATGGTTGGAATGTGACG
GACTGTAAAATCTGTTTTAAGTATGGCTTATACTATAGCCCTGTTAGTACCCCAGCAGAT
TTTCGGATGCTTGCTCCTATTGTATTGGAACAAGTCTTAAAAAAAGCTGGAACAGAATTG
TTAGAGCCATATCTTAGTTTTAAAATTTATGCGCCACAGGAATATCTTTCACGAGCATAC
AACGATGCTCCTAAATATTGTGCGAACATCGTAGACACTCAATTGAAAAATAATGAGGTC
ATTCTTAGTGGAGAAATCCCTGCTCGGTGTATTCAAAAATATCGTAGTGATTTAACTTTC
TTTACAAATGGACGTAGTGTTTGTTTAACAGAGTTAAAAGGGTACCATGTTACTACCGGT
GAACCTGTTTGCCAGCCCCGTCGTCCAAATAGTCGGATAGATAAAGTACGATATATGTTC
AATAAAATAACTTAG
>70792|p1207|Neisseria_gonorrhoeae||Neisseria_gonorrhoeae:1-1935
ATGGAGGAAAATCACATGAAAATTATTAATATTGGAGTTTTAGCTCATGTTGATGCAGGA
AAAACTACCTTAACAGAAAGCTTATTATATAACAGTGGAGCGATTACAGAATTAGGAAGC
GTGGACAAAGGTACAACGAGGACGGATAATACGCTTTTAGAACGTCAGAGAGGAATTACA
ATTCAGACAGGAATAACCTCTTTTCAGTGGGAAAATACGAAGGTGAACATCATAGACACG
CCAGGACATATGGATTTCTTAGCAGAAGTATATCGTTCATTATCAGTTTTAGATGGGGCA
ATTCTACTGATTTCTGCAAAAGATGGCGTACAAGCACAAACTCGTATATTATTTCATGCA
CTTAGGAAAATGGGGATTCCCACAATCTTTTTTATCAATAAGATTGACCAAAATGGAATT
GATTTATCAACGGTTTATCAGGATATTAAAGAGAAACTTTCTGCCGAAATTGTAATCAAA
CAGAAGGTAGAACTGTATCCTAATATGTGTGTGACGAACTTTACCGAATCTGAACAATGG
GATATGGTAATAGAAGGAAATGATTACCTTTTGGAGAAATATACGTCTGGGAAATTATTG
GAAGCATTAGAACTCGAACAAGAGGAAAGCATAAGATTTCATAATTGTTCCCTGTTCCCT
GTTTATCACGGAAGTGCAAAAAACAATATAGGGATTGATAACCTTATAGAAGTGATTACG
AATAAATTTTATTCATCAACACATCGAGGTCAGTCTGAACTTTGCGGAAAAGTTTTCAAA
ATTGAGTATTCGGAAAAAAGACAGCGTCTTGCATATATACGTCTTTATAGTGGCGTACTG
CATTTGCGAGATCCGGTTAGAATATCGGAAAAGGAAAAAATAAAAATTACAGAAATGTAT
ACTTCAATAAATGGTGAATTATGTAAAATCGATAAGGCTTATTCCGGGGAAATTGTTATT
TTGCAGAATGAGTTTTTGAAGTTAAATAGTGTTCTTGGAGATACAAAGCTATTGCCACAG
AGAGAGAGAATTGAAAATCCCCTCCCTCTGCTGCAAACGACTGTTGAACCGAGCAAACCT
CAACAAAGGGAAATGTTACTTGATGCACTTTTAGAAATCTCCGACAGTGACCCGCTTCTG
CGATATTATGTGGATTCTGCGACACATGAAATCATACTTTCTTTCTTAGGGAAAGTACAA
ATGGAAGTGACTTGTGCTCTGCTGCAAGAAAAGTATCATGTGGAGATAGAAATAAAAGAG
CCTACAGTCATTTATATGGAAAGACCGTTAAAAAAAGCAGAGTATACCATTCACATCGAA
GTTCCACCGAATCCTTTCTGGGCTTCCATTGGTCTATCTGTAGCACCGCTTCCATTAGGG
AGCGGAGTACAGTATGAGAGCTCGGTTTCTCTTGGATACTTAAATCAATCGTTTCAAAAT
GCAGTTATGGAGGGGATACGCTATGGCTGTGAACAAGGATTGTATGGTTGGAATGTGACG
GACTGTAAAATCTGTTTTAAGTATGGCTTATACTATAGCCCTGTTAGTACCCCAGCAGAT
TTTCGGATGCTTGCTCCTATTGTATTGGAACAAGTCTTAAAAAAAGCTGGAACAGAATTG
TTAGAGCCATATCTTAGTTTTAAAATTTATGCGCCACAGGAATATCTTTCACGAGCATAC
AACGATGCTCCTAAATATTGTGCGAACATCGTAGACACTCAATTGAAAAATAATGAGGTC
ATTCTTAGTGGAGAAATCCCTGCTCGGTGTATTCAAAAATATCGTAGTGATTTAACTTTC
TTTACAAATGGACGTAGTGTTTGTTTAACAGAGTTAAAAGGGTACCATGTTACTACCGGT
GAACCTGTTTGCCAGCCCCGTCGTCCAAATAGTCGGATAGATAAAGTACGATATATGTTC
AATAAAATAACTTAG
>70793|p1227|Neisseria_gonorrhoeae||Neisseria_gonorrhoeae:1-1935
ATGGAGGAAAATCACATGAAAATTATTAATATTGGAGTTTTAGCTCATGTTGATGCAGGA
AAAACTACCTTAACAGAAAGCTTATTATATAACAGTGGAGCGATTACAGAATTAGGAAGC
GTGGACAAAGGTACAACGAGGACGGATAATACGCTTTTAGAACGTCAGAGAGGAATTACA
ATTCAGACAGGAATAACCTCTTTTCAGTGGGAAAATACGAAGGTGAACATCATAGACACG
CCAGGACATATGGATTTCTTAGCAGAAGTATATCGTTCATTATCAGTTTTAGATGGGGCA
ATTCTACTGATTTCTGCAAAAGATGGCGTACAAGCACAAACTCGTATATTATTTCATGCA
CTTAGGAAAATGGGGATTCCCACAATCTTTTTTATCAATAAGATTGACCAAAATGGAATT
GATTTATCAACGGTTTATCAGGATATTAAAGAGAAACTTTCTGCCGAAATTGTAATCAAA
CAGAAGGTAGAACTGTATCCTAATATGTGTGTGACGAACTTTACCGAATCTGAACAATGG
GATATGGTAATAGAAGGAAATGATTACCTTTTGGAGAAATATACGTCTGGGAAATTATTG
GAAGCATTAGAACTCGAACAAGAGGAAAGCATAAGATTTCATAATTGTTCCCTGTTCCCT
GTTTATCACGGAAGTGCAAAAAACAATATAGGGATTGATAACCTTATAGAAGTGATTACG
AATAAATTTTATTCATCAACACATCGAGGTCAGTCTGAACTTTGCGGAAAAGTTTTCAAA
ATTGAGTATTCGGAAAAAAGACAGCGTCTTGCATATATACGTCTTTATAGTGGCGTACTG
CATTTGCGAGATCCGGTTAGAATATCGGAAAAGGAAAAAATAAAAATTACAGAAATGTAT
ACTTCAATAAATGGTGAATTATGTAAAATCGATAAGGCTTATTCCGGGGAAATTGTTATT
TTGCAGAATGAGTTTTTGAAGTTAAATAGTGTTCTTGGAGATACAAAGCTATTGCCACAG
AGAGAGAGAATTGAAAATCCCCTCCCTCTGCTGCAAACGACTGTTGAACCGAGCAAACCT
CAACAAAGGGAAATGTTACTTGATGCACTTTTAGAAATCTCCGACAGTGACCCGCTTCTG
CGATATTATGTGGATTCTGCGACACATGAAATCATACTTTCTTTCTTAGGGAAAGTACAA
ATGGAAGTGACTTGTGCTCTGCTGCAAGAAAAGTATCATGTGGAGATAGAAATAAAAGAG
CCTACAGTCATTTATATGGAAAGACCGTTAAAAAAAGCAGAGTATACCATTCACATCGAA
GTTCCACCGAATCCTTTCTGGGCTTCCATTGGTCTATCTGTAGCACCGCTTCCATTAGGG
AGCGGAGTACAGTATGAGAGCTCGGTTTCTCTTGGATACTTAAATCAATCGTTTCAAAAT
GCAGTTATGGAGGGGATACGCTATGGCTGTGAACAAGGATTGTATGGTTGGAATGTGACG
GACTGTAAAATCTGTTTTAAGTATGGCTTATACTATAGCCCTGTTAGTACCCCAGCAGAT
TTTCGGATGCTTGCTCCTATTGTATTGGAACAAGTCTTAAAAAAAGCTGGAACAGAATTG
TTAGAGCCATATCTTAGTTTTAAAATTTATGCGCCACAGGAATATCTTTCACGAGCATAC
AACGATGCTCCTAAATATTGTGCGAACATCGTAGACACTCAATTGAAAAATAATGAGGTC
ATTCTTAGTGGAGAAATCCCTGCTCGGTGTATTCAAAAATATCGTAGTGATTTAACTTTC
TTTACAAATGGACGTAGTGTTTGTTTAACAGAGTTAAAAGGGTACCATGTTACTACCGGT
GAACCTGTTTGCCAGCCCCGTCGTCCAAATAGTCGGATAGATAAAGTACGATATATGTTC
AATAAAATAACTTAG
>70795|p1454|Neisseria_gonorrhoeae||Neisseria_gonorrhoeae:1-1935
ATGGAGGAAAATCACATGAAAATTATTAATATTGGAGTTTTAGCTCATGTTGATGCAGGA
AAAACTACCTTAACAGAAAGCTTATTATATAACAGTGGAGCGATTACAGAATTAGGAAGC
GTGGACAAAGGTACAACGAGGACGGATAATACGCTTTTAGAACGTCAGAGAGGAATTACA
ATTCAGACAGGAATAACCTCTTTTCAGTGGGAAAATACGAAGGTGAACATCATAGACACG
CCAGGACATATGGATTTCTTAGCAGAAGTATATCGTTCATTATCAGTTTTAGATGGGGCA
ATTCTACTGATTTCTGCAAAAGATGGCGTACAAGCACAAACTCGTATATTATTTCATGCA
CTTAGGAAAATGGGGATTCCCACAATCTTTTTTATCAATAAGATTGACCAAAATGGAATT
GATTTATCAACGGTTTATCAGGATATTAAAGAGAAACTTTCTGCCGAAATTGTAATCAAA
CAGAAGGTAGAACTGTATCCTAATATGTGTGTGACGAACTTTACCGAATCTGAACAATGG
GATATGGTAATAGAAGGAAATGATTACCTTTTGGAGAAATATACGTCTGGGAAATTATTG
GAAGCATTAGAACTCGAACAAGAGGAAAGCATAAGATTTCATAATTGTTCCCTGTTCCCT
GTTTATCACGGAAGTGCAAAAAACAATATAGGGATTGATAACCTTATAGAAGTGATTACG
AATAAATTTTATTCATCAACACATCGAGGTCAGTCTGAACTTTGCGGAAAAGTTTTCAAA
ATTGAGTATTCGGAAAAAAGACAGCGTCTTGCATATATACGTCTTTATAGTGGCGTACTG
CATTTGCGAGATCCGGTTAGAATATCGGAAAAGGAAAAAATAAAAATTACAGAAATGTAT
ACTTCAATAAATGGTGAATTATGTAAAATCGATAAGGCTTATTCCGGGGAAATTGTTATT
TTGCAGAATGAGTTTTTGAAGTTAAATAGTGTTCTTGGAGATACAAAGCTATTGCCACAG
AGAGAGAGAATTGAAAATCCCCTCCCTCTGCTGCAAACGACTGTTGAACCGAGCAAACCT
CAACAAAGGGAAATGTTACTTGATGCACTTTTAGAAATCTCCGACAGTGACCCGCTTCTG
CGATATTATGTGGATTCTGCGACACATGAAATCATACTTTCTTTCTTAGGGAAAGTACAA
ATGGAAGTGACTTGTGCTCTGCTGCAAGAAAAGTATCATGTGGAGATAGAAATAAAAGAG
CCTACAGTCATTTATATGGAAAGACCGTTAAAAAAAGCAGAGTATACCATTCACATCGAA
GTTCCACCGAATCCTTTCTGGGCTTCCATTGGTCTATCTGTAGCACCGCTTCCATTAGGG
AGCGGAGTACAGTATGAGAGCTCGGTTTCTCTTGGATACTTAAATCAATCGTTTCAAAAT
GCAGTTATGGAGGGGATACGCTATGGCTGTGAACAAGGATTGTATGGTTGGAATGTGACG
GACTGTAAAATCTGTTTTAAGTATGGCTTATACTATAGCCCTGTTAGTACCCCAGCAGAT
TTTCGGATGCTTGCTCCTATTGTATTGGAACAAGTCTTAAAAAAAGCTGGAACAGAATTG
TTAGAGCCATATCTTAGTTTTAAAATTTATGCGCCACAGGAATATCTTTCACGAGCATAC
AACGATGCTCCTAAATATTGTGCGAACATCGTAGACACTCAATTGAAAAATAATGAGGTC
ATTCTTAGTGGAGAAATCCCTGCTCGGTGTATTCAAAAATATCGTAGTGATTTAACTTTC
TTTACAAATGGACGTAGTGTTTGTTTAACAGAGTTAAAAGGGTACCATGTTACTACCGGT
GAACCTGTTTGCCAGCCCCGTCGTCCAAATAGTCGGATAGATAAAGTACGATATATGTTC
AATAAAATAACTTAG
>70796|p1851|Neisseria_gonorrhoeae||Neisseria_gonorrhoeae:1-1935
ATGGAGGAAAATCACATGAAAATTATTAATATTGGAGTTTTAGCTCATGTTGATGCAGGA
AAAACTACCTTAACAGAAAGCTTATTATATAACAGTGGAGCGATTACAGAATTAGGAAGC
GTGGACAAAGGTACAACGAGGACGGATAATACGCTTTTAGAACGTCAGAGAGGAATTACA
ATTCAGACAGGAATAACCTCTTTTCAGTGGGAAAATACGAAGGTGAACATCATAGACACG
CCAGGACATATGGATTTCTTAGCAGAAGTATATCGTTCATTATCAGTTTTAGATGGGGCA
ATTCTACTGATTTCTGCAAAAGATGGCGTACAAGCACAAACTCGTATATTATTTCATGCA
CTTAGGAAAATGGGGATTCCCACAATCTTTTTTATCAATAAGATTGACCAAAATGGAATT
GATTTATCAACGGTTTATCAGGATATTAAAGAGAAACTTTCTGCCGAAATTGTAATCAAA
CAGAAGGTAGAACTGTATCCTAATATGTGTGTGACGAACTTTACCGAATCTGAACAATGG
GATATGGTAATAGAAGGAAATGATTACCTTTTGGAGAAATATACGTCTGGGAAATTATTG
GAAGCATTAGAACTCGAACAAGAGGAAAGCATAAGATTTCATAATTGTTCCCTGTTCCCT
GTTTATCACGGAAGTGCAAAAAACAATATAGGGATTGATAACCTTATAGAAGTGATTACG
AATAAATTTTATTCATCAACACATCGAGGTCAGTCTGAACTTTGCGGAAAAGTTTTCAAA
ATTGAGTATTCGGAAAAAAGACAGCGTCTTGCATATATACGTCTTTATAGTGGCGTACTG
CATTTGCGAGATCCGGTTAGAATATCGGAAAAGGAAAAAATAAAAATTACAGAAATGTAT
ACTTCAATAAATGGTGAATTATGTAAAATCGATAAGGCTTATTCCGGGGAAATTGTTATT
TTGCAGAATGAGTTTTTGAAGTTAAATAGTGTTCTTGGAGATACAAAGCTATTGCCACAG
AGAGAGAGAATTGAAAATCCCCTCCCTCTGCTGCAAACGACTGTTGAACCGAGCAAACCT
CAACAAAGGGAAATGTTACTTGATGCACTTTTAGAAATCTCCGACAGTGACCCGCTTCTG
CGATATTATGTGGATTCTGCGACACATGAAATCATACTTTCTTTCTTAGGGAAAGTACAA
ATGGAAGTGACTTGTGCTCTGCTGCAAGAAAAGTATCATGTGGAGATAGAAATAAAAGAG
CCTACAGTCATTTATATGGAAAGACCGTTAAAAAAAGCAGAGTATACCATTCACATCGAA
GTTCCACCGAATCCTTTCTGGGCTTCCATTGGTCTATCTGTAGCACCGCTTCCATTAGGG
AGCGGAGTACAGTATGAGAGCTCGGTTTCTCTTGGATACTTAAATCAATCGTTTCAAAAT
GCAGTTATGGAGGGGATACGCTATGGCTGTGAACAAGGATTGTATGGTTGGAATGTGACG
GACTGTAAAATCTGTTTTAAGTATGGCTTATACTATAGCCCTGTTAGTACCCCAGCAGAT
TTTCGGATGCTTGCTCCTATTGTATTGGAACAAGTCTTAAAAAAAGCTGGAACAGAATTG
TTAGAGCCATATCTTAGTTTTAAAATTTATGCGCCACAGGAATATCTTTCACGAGCATAC
AACGATGCTCCTAAATATTGTGCGAACATCGTAGACACTCAATTGAAAAATAATGAGGTC
ATTCTTAGTGGAGAAATCCCTGCTCGGTGTATTCAAAAATATCGTAGTGATTTAACTTTC
TTTACAAATGGACGTAGTGTTTGTTTAACAGAGTTAAAAGGGTACCATGTTACTACCGGT
GAACCTGTTTGCCAGCCCCGTCGTCCAAATAGTCGGATAGATAAAGTACGATATATGTTC
AATAAAATAACTTAG
>70797|P1986|Neisseria_gonorrhoeae||Neisseria_gonorrhoeae:1-1935
ATGGAGGAAAATCACATGAAAATTATTAATATTGGAGTTTTAGCTCATGTTGATGCAGGA
AAAACTACCTTAACAGAAAGCTTATTATATAACAGTGGAGCGATTACAGAATTAGGAAGC
GTGGACAAAGGTACAACGAGGACGGATAATACGCTTTTAGAACGTCAGAGAGGAATTACA
ATTCAGACAGGAATAACCTCTTTTCAGTGGGAAAATACGAAGGTGAACATCATAGACACG
CCAGGACATATGGATTTCTTAGCAGAAGTATATCGTTCATTATCAGTTTTAGATGGGGCA
ATTCTACTGATTTCTGCAAAAGATGGCGTACAAGCACAAACTCGTATATTATTTCATGCA
CTTAGGAAAATGGGGATTCCCACAATCTTTTTTATCAATAAGATTGACCAAAATGGAATT
GATTTATCAACGGTTTATCAGGATATTAAAGAGAAACTTTCTGCCGAAATTGTAATCAAA
CAGAAGGTAGAACTGTATCCTAATATGTGTGTGACGAACTTTACCGAATCTGAACAATGG
GATATGGTAATAGAAGGAAATGATTACCTTTTGGAGAAATATACGTCTGGGAAATTATTG
GAAGCATTAGAACTCGAACAAGAGGAAAGCATAAGATTTCATAATTGTTCCCTGTTCCCT
GTTTATCACGGAAGTGCAAAAAACAATATAGGGATTGATAACCTTATAGAAGTGATTACG
AATAAATTTTATTCATCAACACATCGAGGTCAGTCTGAACTTTGCGGAAAAGTTTTCAAA
ATTGAGTATTCGGAAAAAAGACAGCGTCTTGCATATATACGTCTTTATAGTGGCGTACTG
CATTTGCGAGATCCGGTTAGAATATCGGAAAAGGAAAAAATAAAAATTACAGAAATGTAT
ACTTCAATAAATGGTGAATTATGTAAAATCGATAAGGCTTATTCCGGGGAAATTGTTATT
TTGCAGAATGAGTTTTTGAAGTTAAATAGTGTTCTTGGAGATACAAAGCTATTGCCACAG
AGAGAGAGAATTGAAAATCCCCTCCCTCTGCTGCAAACGACTGTTGAACCGAGCAAACCT
CAACAAAGGGAAATGTTACTTGATGCACTTTTAGAAATCTCCGACAGTGACCCGCTTCTG
CGATATTATGTGGATTCTGCGACACATGAAATCATACTTTCTTTCTTAGGGAAAGTACAA
ATGGAAGTGACTTGTGCTCTGCTGCAAGAAAAGTATCATGTGGAGATAGAAATAAAAGAG
CCTACAGTCATTTATATGGAAAGACCGTTAAAAAAAGCAGAGTATACCATTCACATCGAA
GTTCCACCGAATCCTTTCTGGGCTTCCATTGGTCTATCTGTAGCACCGCTTCCATTAGGG
AGCGGAGTACAGTATGAGAGCTCGGTTTCTCTTGGATACTTAAATCAATCGTTTCAAAAT
GCAGTTATGGAGGGGATACGCTATGGCTGTGAACAAGGATTGTATGGTTGGAATGTGACG
GACTGTAAAATCTGTTTTAAGTATGGCTTATACTATAGCCCTGTTAGTACCCCAGCAGAT
TTTCGGATGCTTGCTCCTATTGTATTGGAACAAGTCTTAAAAAAAGCTGGAACAGAATTG
TTAGAGCCATATCTTAGTTTTAAAATTTATGCGCCACAGGAATATCTTTCACGAGCATAC
AACGATGCTCCTAAATATTGTGCGAACATCGTAGACACTCAATTGAAAAATAATGAGGTC
ATTCTTAGTGGAGAAATCCCTGCTCGGTGTATTCAAAAATATCGTAGTGATTTAACTTTC
TTTACAAATGGACGTAGTGTTTGTTTAACAGAGTTAAAAGGGTACCATGTTACTACCGGT
GAACCTGTTTGCCAGCCCCGTCGTCCAAATAGTCGGATAGATAAAGTACGATATATGTTC
AATAAAATAACTTAG
>70800|p2098|Neisseria_gonorrhoeae||Neisseria_gonorrhoeae:1-1935
ATGGAGGAAAATCACATGAAAATTATTAATATTGGAGTTTTAGCTCATGTTGATGCAGGA
AAAACTACCTTAACAGAAAGCTTATTATATAACAGTGGAGCGATTACAGAATTAGGAAGC
GTGGACAAAGGTACAACGAGGACGGATAATACGCTTTTAGAACGTCAGAGAGGAATTACA
ATTCAGACAGGAATAACCTCTTTTCAGTGGGAAAATACGAAGGTGAACATCATAGACACG
CCAGGACATATGGATTTCTTAGCAGAAGTATATCGTTCATTATCAGTTTTAGATGGGGCA
ATTCTACTGATTTCTGCAAAAGATGGCGTACAAGCACAAACTCGTATATTATTTCATGCA
CTTAGGAAAATGGGGATTCCCACAATCTTTTTTATCAATAAGATTGACCAAAATGGAATT
GATTTATCAACGGTTTATCAGGATATTAAAGAGAAACTTTCTGCCGAAATTGTAATCAAA
CAGAAGGTAGAACTGTATCCTAATATGTGTGTGACGAACTTTACCGAATCTGAACAATGG
GATATGGTAATAGAAGGAAATGATTACCTTTTGGAGAAATATACGTCTGGGAAATTATTG
GAAGCATTAGAACTCGAACAAGAGGAAAGCATAAGATTTCATAATTGTTCCCTGTTCCCT
GTTTATCACGGAAGTGCAAAAAACAATATAGGGATTGATAACCTTATAGAAGTGATTACG
AATAAATTTTATTCATCAACACATCGAGGTCAGTCTGAACTTTGCGGAAAAGTTTTCAAA
ATTGAGTATTCGGAAAAAAGACAGCGTCTTGCATATATACGTCTTTATAGTGGCGTACTG
CATTTGCGAGATCCGGTTAGAATATCGGAAAAGGAAAAAATAAAAATTACAGAAATGTAT
ACTTCAATAAATGGTGAATTATGTAAAATCGATAAGGCTTATTCCGGGGAAATTGTTATT
TTGCAGAATGAGTTTTTGAAGTTAAATAGTGTTCTTGGAGATACAAAGCTATTGCCACAG
AGAGAGAGAATTGAAAATCCCCTCCCTCTGCTGCAAACGACTGTTGAACCGAGCAAACCT
CAACAAAGGGAAATGTTACTTGATGCACTTTTAGAAATCTCCGACAGTGACCCGCTTCTG
CGATATTATGTGGATTCTGCGACACATGAAATCATACTTTCTTTCTTAGGGAAAGTACAA
ATGGAAGTGACTTGTGCTCTGCTGCAAGAAAAGTATCATGTGGAGATAGAAATAAAAGAG
CCTACAGTCATTTATATGGAAAGACCGTTAAAAAAAGCAGAGTATACCATTCACATCGAA
GTTCCACCGAATCCTTTCTGGGCTTCCATTGGTCTATCTGTAGCACCGCTTCCATTAGGG
AGCGGAGTACAGTATGAGAGCTCGGTTTCTCTTGGATACTTAAATCAATCGTTTCAAAAT
GCAGTTATGGAGGGGATACGCTATGGCTGTGAACAAGGATTGTATGGTTGGAATGTGACG
GACTGTAAAATCTGTTTTAAGTATGGCTTATACTATAGCCCTGTTAGTACCCCAGCAGAT
TTTCGGATGCTTGCTCCTATTGTATTGGAACAAGTCTTAAAAAAAGCTGGAACAGAATTG
TTAGAGCCATATCTTAGTTTTAAAATTTATGCGCCACAGGAATATCTTTCACGAGCATAC
AACGATGCTCCTAAATATTGTGCGAACATCGTAGACACTCAATTGAAAAATAATGAGGTC
ATTCTTAGTGGAGAAATCCCTGCTCGGTGTATTCAAAAATATCGTAGTGATTTAACTTTC
TTTACAAATGGACGTAGTGTTTGTTTAACAGAGTTAAAAGGGTACCATGTTACTACCGGT
GAACCTGTTTGCCAGCCCCGTCGTCCAAATAGTCGGATAGATAAAGTACGATATATGTTC
AATAAAATAACTTAG
>70801|p2164|Neisseria_gonorrhoeae||Neisseria_gonorrhoeae:1-1935
ATGGAGGAAAATCACATGAAAATTATTAATATTGGAGTTTTAGCTCATGTTGATGCAGGA
AAAACTACCTTAACAGAAAGCTTATTATATAACAGTGGAGCGATTACAGAATTAGGAAGC
GTGGACAAAGGTACAACGAGGACGGATAATACGCTTTTAGAACGTCAGAGAGGAATTACA
ATTCAGACAGGAATAACCTCTTTTCAGTGGGAAAATACGAAGGTGAACATCATAGACACG
CCAGGACATATGGATTTCTTAGCAGAAGTATATCGTTCATTATCAGTTTTAGATGGGGCA
ATTCTACTGATTTCTGCAAAAGATGGCGTACAAGCACAAACTCGTATATTATTTCATGCA
CTTAGGAAAATGGGGATTCCCACAATCTTTTTTATCAATAAGATTGACCAAAATGGAATT
GATTTATCAACGGTTTATCAGGATATTAAAGAGAAACTTTCTGCCGAAATTGTAATCAAA
CAGAAGGTAGAACTGTATCCTAATATGTGTGTGACGAACTTTACCGAATCTGAACAATGG
GATATGGTAATAGAAGGAAATGATTACCTTTTGGAGAAATATACGTCTGGGAAATTATTG
GAAGCATTAGAACTCGAACAAGAGGAAAGCATAAGATTTCATAATTGTTCCCTGTTCCCT
GTTTATCACGGAAGTGCAAAAAACAATATAGGGATTGATAACCTTATAGAAGTGATTACG
AATAAATTTTATTCATCAACACATCGAGGTCAGTCTGAACTTTGCGGAAAAGTTTTCAAA
ATTGAGTATTCGGAAAAAAGACAGCGTCTTGCATATATACGTCTTTATAGTGGCGTACTG
CATTTGCGAGATCCGGTTAGAATATCGGAAAAGGAAAAAATAAAAATTACAGAAATGTAT
ACTTCAATAAATGGTGAATTATGTAAAATCGATAAGGCTTATTCCGGGGAAATTGTTATT
TTGCAGAATGAGTTTTTGAAGTTAAATAGTGTTCTTGGAGATACAAAGCTATTGCCACAG
AGAGAGAGAATTGAAAATCCCCTCCCTCTGCTGCAAACGACTGTTGAACCGAGCAAACCT
CAACAAAGGGAAATGTTACTTGATGCACTTTTAGAAATCTCCGACAGTGACCCGCTTCTG
CGATATTATGTGGATTCTGCGACACATGAAATCATACTTTCTTTCTTAGGGAAAGTACAA
ATGGAAGTGACTTGTGCTCTGCTGCAAGAAAAGTATCATGTGGAGATAGAAATAAAAGAG
CCTACAGTCATTTATATGGAAAGACCGTTAAAAAAAGCAGAGTATACCATTCACATCGAA
GTTCCACCGAATCCTTTCTGGGCTTCCATTGGTCTATCTGTAGCACCGCTTCCATTAGGG
AGCGGAGTACAGTATGAGAGCTCGGTTTCTCTTGGATACTTAAATCAATCGTTTCAAAAT
GCAGTTATGGAGGGGATACGCTATGGCTGTGAACAAGGATTGTATGGTTGGAATGTGACG
GACTGTAAAATCTGTTTTAAGTATGGCTTATACTATAGCCCTGTTAGTACCCCAGCAGAT
TTTCGGATGCTTGCTCCTATTGTATTGGAACAAGTCTTAAAAAAAGCTGGAACAGAATTG
TTAGAGCCATATCTTAGTTTTAAAATTTATGCGCCACAGGAATATCTTTCACGAGCATAC
AACGATGCTCCTAAATATTGTGCGAACATCGTAGACACTCAATTGAAAAATAATGAGGTC
ATTCTTAGTGGAGAAATCCCTGCTCGGTGTATTCAAAAATATCGTAGTGATTTAACTTTC
TTTACAAATGGACGTAGTGTTTGTTTAACAGAGTTAAAAGGGTACCATGTTACTACCGGT
GAACCTGTTTGCCAGCCCCGTCGTCCAAATAGTCGGATAGATAAAGTACGATATATGTTC
AATAAAATAACTTAG
>70802|p2199|Neisseria_gonorrhoeae||Neisseria_gonorrhoeae:1-1935
ATGGAGGAAAATCACATGAAAATTATTAATATTGGAGTTTTAGCTCATGTTGATGCAGGA
AAAACTACCTTAACAGAAAGCTTATTATATAACAGTGGAGCGATTACAGAATTAGGAAGC
GTGGACAAAGGTACAACGAGGACGGATAATACGCTTTTAGAACGTCAGAGAGGAATTACA
ATTCAGACAGGAATAACCTCTTTTCAGTGGGAAAATACGAAGGTGAACATCATAGACACG
CCAGGACATATGGATTTCTTAGCAGAAGTATATCGTTCATTATCAGTTTTAGATGGGGCA
ATTCTACTGATTTCTGCAAAAGATGGCGTACAAGCACAAACTCGTATATTATTTCATGCA
CTTAGGAAAATGGGGATTCCCACAATCTTTTTTATCAATAAGATTGACCAAAATGGAATT
GATTTATCAACGGTTTATCAGGATATTAAAGAGAAACTTTCTGCCGAAATTGTAATCAAA
CAGAAGGTAGAACTGTATCCTAATATGTGTGTGACGAACTTTACCGAATCTGAACAATGG
GATATGGTAATAGAAGGAAATGATTACCTTTTGGAGAAATATACGTCTGGGAAATTATTG
GAAGCATTAGAACTCGAACAAGAGGAAAGCATAAGATTTCATAATTGTTCCCTGTTCCCT
GTTTATCACGGAAGTGCAAAAAACAATATAGGGATTGATAACCTTATAGAAGTGATTACG
AATAAATTTTATTCATCAACACATCGAGGTCAGTCTGAACTTTGCGGAAAAGTTTTCAAA
ATTGAGTATTCGGAAAAAAGACAGCGTCTTGCATATATACGTCTTTATAGTGGCGTACTG
CATTTGCGAGATCCGGTTAGAATATCGGAAAAGGAAAAAATAAAAATTACAGAAATGTAT
ACTTCAATAAATGGTGAATTATGTAAAATCGATAAGGCTTATTCCGGGGAAATTGTTATT
TTGCAGAATGAGTTTTTGAAGTTAAATAGTGTTCTTGGAGATACAAAGCTATTGCCACAG
AGAGAGAGAATTGAAAATCCCCTCCCTCTGCTGCAAACGACTGTTGAACCGAGCAAACCT
CAACAAAGGGAAATGTTACTTGATGCACTTTTAGAAATCTCCGACAGTGACCCGCTTCTG
CGATATTATGTGGATTCTGCGACACATGAAATCATACTTTCTTTCTTAGGGAAAGTACAA
ATGGAAGTGACTTGTGCTCTGCTGCAAGAAAAGTATCATGTGGAGATAGAAATAAAAGAG
CCTACAGTCATTTATATGGAAAGACCGTTAAAAAAAGCAGAGTATACCATTCACATCGAA
GTTCCACCGAATCCTTTCTGGGCTTCCATTGGTCTATCTGTAGCACCGCTTCCATTAGGG
AGCGGAGTACAGTATGAGAGCTCGGTTTCTCTTGGATACTTAAATCAATCGTTTCAAAAT
GCAGTTATGGAGGGGATACGCTATGGCTGTGAACAAGGATTGTATGGTTGGAATGTGACG
GACTGTAAAATCTGTTTTAAGTATGGCTTATACTATAGCCCTGTTAGTACCCCAGCAGAT
TTTCGGATGCTTGCTCCTATTGTATTGGAACAAGTCTTAAAAAAAGCTGGAACAGAATTG
TTAGAGCCATATCTTAGTTTTAAAATTTATGCGCCACAGGAATATCTTTCACGAGCATAC
AACGATGCTCCTAAATATTGTGCGAACATCGTAGACACTCAATTGAAAAATAATGAGGTC
ATTCTTAGTGGAGAAATCCCTGCTCGGTGTATTCAAAAATATCGTAGTGATTTAACTTTC
TTTACAAATGGACGTAGTGTTTGTTTAACAGAGTTAAAAGGGTACCATGTTACTACCGGT
GAACCTGTTTGCCAGCCCCGTCGTCCAAATAGTCGGATAGATAAAGTACGATATATGTTC
AATAAAATAACTTAG
>70803|P2228|Neisseria_gonorrhoeae||Neisseria_gonorrhoeae:1-1935
ATGGAGGAAAATCACATGAAAATTATTAATATTGGAGTTTTAGCTCATGTTGATGCAGGA
AAAACTACCTTAACAGAAAGCTTATTATATAACAGTGGAGCGATTACAGAATTAGGAAGC
GTGGACAAAGGTACAACGAGGACGGATAATACGCTTTTAGAACGTCAGAGAGGAATTACA
ATTCAGACAGGAATAACCTCTTTTCAGTGGGAAAATACGAAGGTGAACATCATAGACACG
CCAGGACATATGGATTTCTTAGCAGAAGTATATCGTTCATTATCAGTTTTAGATGGGGCA
ATTCTACTGATTTCTGCAAAAGATGGCGTACAAGCACAAACTCGTATATTATTTCATGCA
CTTAGGAAAATGGGGATTCCCACAATCTTTTTTATCAATAAGATTGACCAAAATGGAATT
GATTTATCAACGGTTTATCAGGATATTAAAGAGAAACTTTCTGCCGAAATTGTAATCAAA
CAGAAGGTAGAACTGTATCCTAATATGTGTGTGACGAACTTTACCGAATCTGAACAATGG
GATATGGTAATAGAAGGAAATGATTACCTTTTGGAGAAATATACGTCTGGGAAATTATTG
GAAGCATTAGAACTCGAACAAGAGGAAAGCATAAGATTTCATAATTGTTCCCTGTTCCCT
GTTTATCACGGAAGTGCAAAAAACAATATAGGGATTGATAACCTTATAGAAGTGATTACG
AATAAATTTTATTCATCAACACATCGAGGTCAGTCTGAACTTTGCGGAAAAGTTTTCAAA
ATTGAGTATTCGGAAAAAAGACAGCGTCTTGCATATATACGTCTTTATAGTGGCGTACTG
CATTTGCGAGATCCGGTTAGAATATCGGAAAAGGAAAAAATAAAAATTACAGAAATGTAT
ACTTCAATAAATGGTGAATTATGTAAAATCGATAAGGCTTATTCCGGGGAAATTGTTATT
TTGCAGAATGAGTTTTTGAAGTTAAATAGTGTTCTTGGAGATACAAAGCTATTGCCACAG
AGAGAGAGAATTGAAAATCCCCTCCCTCTGCTGCAAACGACTGTTGAACCGAGCAAACCT
CAACAAAGGGAAATGTTACTTGATGCACTTTTAGAAATCTCCGACAGTGACCCGCTTCTG
CGATATTATGTGGATTCTGCGACACATGAAATCATACTTTCTTTCTTAGGGAAAGTACAA
ATGGAAGTGACTTGTGCTCTGCTGCAAGAAAAGTATCATGTGGAGATAGAAATAAAAGAG
CCTACAGTCATTTATATGGAAAGACCGTTAAAAAAAGCAGAGTATACCATTCACATCGAA
GTTCCACCGAATCCTTTCTGGGCTTCCATTGGTCTATCTGTAGCACCGCTTCCATTAGGG
AGCGGAGTACAGTATGAGAGCTCGGTTTCTCTTGGATACTTAAATCAATCGTTTCAAAAT
GCAGTTATGGAGGGGATACGCTATGGCTGTGAACAAGGATTGTATGGTTGGAATGTGACG
GACTGTAAAATCTGTTTTAAGTATGGCTTATACTATAGCCCTGTTAGTACCCCAGCAGAT
TTTCGGATGCTTGCTCCTATTGTATTGGAACAAGTCTTAAAAAAAGCTGGAACAGAATTG
TTAGAGCCATATCTTAGTTTTAAAATTTATGCGCCACAGGAATATCTTTCACGAGCATAC
AACGATGCTCCTAAATATTGTGCGAACATCGTAGACACTCAATTGAAAAATAATGAGGTC
ATTCTTAGTGGAGAAATCCCTGCTCGGTGTATTCAAAAATATCGTAGTGATTTAACTTTC
TTTACAAATGGACGTAGTGTTTGTTTAACAGAGTTAAAAGGGTACCATGTTACTACCGGT
GAACCTGTTTGCCAGCCCCGTCGTCCAAATAGTCGGATAGATAAAGTACGATATATGTTC
AATAAAATAACTTAG
>70804|P2241|Neisseria_gonorrhoeae||Neisseria_gonorrhoeae:1-1935
ATGGAGGAAAATCACATGAAAATTATTAATATTGGAGTTTTAGCTCATGTTGATGCAGGA
AAAACTACCTTAACAGAAAGCTTATTATATAACAGTGGAGCGATTACAGAATTAGGAAGC
GTGGACAAAGGTACAACGAGGACGGATAATACGCTTTTAGAACGTCAGAGAGGAATTACA
ATTCAGACAGGAATAACCTCTTTTCAGTGGGAAAATACGAAGGTGAACATCATAGACACG
CCAGGACATATGGATTTCTTAGCAGAAGTATATCGTTCATTATCAGTTTTAGATGGGGCA
ATTCTACTGATTTCTGCAAAAGATGGCGTACAAGCACAAACTCGTATATTATTTCATGCA
CTTAGGAAAATGGGGATTCCCACAATCTTTTTTATCAATAAGATTGACCAAAATGGAATT
GATTTATCAACGGTTTATCAGGATATTAAAGAGAAACTTTCTGCCGAAATTGTAATCAAA
CAGAAGGTAGAACTGTATCCTAATATGTGTGTGACGAACTTTACCGAATCTGAACAATGG
GATATGGTAATAGAAGGAAATGATTACCTTTTGGAGAAATATACGTCTGGGAAATTATTG
GAAGCATTAGAACTCGAACAAGAGGAAAGCATAAGATTTCATAATTGTTCCCTGTTCCCT
GTTTATCACGGAAGTGCAAAAAACAATATAGGGATTGATAACCTTATAGAAGTGATTACG
AATAAATTTTATTCATCAACACATCGAGGTCAGTCTGAACTTTGCGGAAAAGTTTTCAAA
ATTGAGTATTCGGAAAAAAGACAGCGTCTTGCATATATACGTCTTTATAGTGGCGTACTG
CATTTGCGAGATCCGGTTAGAATATCGGAAAAGGAAAAAATAAAAATTACAGAAATGTAT
ACTTCAATAAATGGTGAATTATGTAAAATCGATAAGGCTTATTCCGGGGAAATTGTTATT
TTGCAGAATGAGTTTTTGAAGTTAAATAGTGTTCTTGGAGATACAAAGCTATTGCCACAG
AGAGAGAGAATTGAAAATCCCCTCCCTCTGCTGCAAACGACTGTTGAACCGAGCAAACCT
CAACAAAGGGAAATGTTACTTGATGCACTTTTAGAAATCTCCGACAGTGACCCGCTTCTG
CGATATTATGTGGATTCTGCGACACATGAAATCATACTTTCTTTCTTAGGGAAAGTACAA
ATGGAAGTGACTTGTGCTCTGCTGCAAGAAAAGTATCATGTGGAGATAGAAATAAAAGAG
CCTACAGTCATTTATATGGAAAGACCGTTAAAAAAAGCAGAGTATACCATTCACATCGAA
GTTCCACCGAATCCTTTCTGGGCTTCCATTGGTCTATCTGTAGCACCGCTTCCATTAGGG
AGCGGAGTACAGTATGAGAGCTCGGTTTCTCTTGGATACTTAAATCAATCGTTTCAAAAT
GCAGTTATGGAGGGGATACGCTATGGCTGTGAACAAGGATTGTATGGTTGGAATGTGACG
GACTGTAAAATCTGTTTTAAGTATGGCTTATACTATAGCCCTGTTAGTACCCCAGCAGAT
TTTCGGATGCTTGCTCCTATTGTATTGGAACAAGTCTTAAAAAAAGCTGGAACAGAATTG
TTAGAGCCATATCTTAGTTTTAAAATTTATGCGCCACAGGAATATCTTTCACGAGCATAC
AACGATGCTCCTAAATATTGTGCGAACATCGTAGACACTCAATTGAAAAATAATGAGGTC
ATTCTTAGTGGAGAAATCCCTGCTCGGTGTATTCAAAAATATCGTAGTGATTTAACTTTC
TTTACAAATGGACGTAGTGTTTGTTTAACAGAGTTAAAAGGGTACCATGTTACTACCGGT
GAACCTGTTTGCCAGCCCCGTCGTCCAAATAGTCGGATAGATAAAGTACGATATATGTTC
AATAAAATAACTTAG
>72256|P1320-2|Neisseria_gonorrhoeae||Neisseria_gonorrhoeae:1-1935
ATGGAGGAAAATCACATGAAAATTATTAATATTGGAGTTTTAGCTCATGTTGATGCAGGA
AAAACTACCTTAACAGAAAGCTTATTATATAACAGTGGAGCGATTACAGAATTAGGAAGC
GTGGACAAAGGTACAACGAGGACGGATAATACGCTTTTAGAACGTCAGAGAGGAATTACA
ATTCAGACAGGAATAACCTCTTTTCAGTGGGAAAATACGAAGGTGAACATCATAGACACG
CCAGGACATATGGATTTCTTAGCAGAAGTATATCGTTCATTATCAGTTTTAGATGGGGCA
ATTCTACTGATTTCTGCAAAAGATGGCGTACAAGCACAAACTCGTATATTATTTCATGCA
CTTAGGAAAATGGGGATTCCCACAATCTTTTTTATCAATAAGATTGACCAAAATGGAATT
GATTTATCAACGGTTTATCAGGATATTAAAGAGAAACTTTCTGCCGAAATTGTAATCAAA
CAGAAGGTAGAACTGTATCCTAATATGTGTGTGACGAACTTTACCGAATCTGAACAATGG
GATATGGTAATAGAAGGAAATGATTACCTTTTGGAGAAATATACGTCTGGGAAATTATTG
GAAGCATTAGAACTCGAACAAGAGGAAAGCATAAGATTTCATAATTGTTCCCTGTTCCCT
GTTTATCACGGAAGTGCAAAAAACAATATAGGGATTGATAACCTTATAGAAGTGATTACG
AATAAATTTTATTCATCAACACATCGAGGTCAGTCTGAACTTTGCGGAAAAGTTTTCAAA
ATTGAGTATTCGGAAAAAAGACAGCGTCTTGCATATATACGTCTTTATAGTGGCGTACTG
CATTTGCGAGATCCGGTTAGAATATCGGAAAAGGAAAAAATAAAAATTACAGAAATGTAT
ACTTCAATAAATGGTGAATTATGTAAAATCGATAAGGCTTATTCCGGGGAAATTGTTATT
TTGCAGAATGAGTTTTTGAAGTTAAATAGTGTTCTTGGAGATACAAAGCTATTGCCACAG
AGAGAGAGAATTGAAAATCCCCTCCCTCTGCTGCAAACGACTGTTGAACCGAGCAAACCT
CAACAAAGGGAAATGTTACTTGATGCACTTTTAGAAATCTCCGACAGTGACCCGCTTCTG
CGATATTATGTGGATTCTGCGACACATGAAATCATACTTTCTTTCTTAGGGAAAGTACAA
ATGGAAGTGACTTGTGCTCTGCTGCAAGAAAAGTATCATGTGGAGATAGAAATAAAAGAG
CCTACAGTCATTTATATGGAAAGACCGTTAAAAAAAGCAGAGTATACCATTCACATCGAA
GTTCCACCGAATCCTTTCTGGGCTTCCATTGGTCTATCTGTAGCACCGCTTCCATTAGGG
AGCGGAGTACAGTATGAGAGCTCGGTTTCTCTTGGATACTTAAATCAATCGTTTCAAAAT
GCAGTTATGGAGGGGATACGCTATGGCTGTGAACAAGGATTGTATGGTTGGAATGTGACG
GACTGTAAAATCTGTTTTAAGTATGGCTTATACTATAGCCCTGTTAGTACCCCAGCAGAT
TTTCGGATGCTTGCTCCTATTGTATTGGAACAAGTCTTAAAAAAAGCTGGAACAGAATTG
TTAGAGCCATATCTTAGTTTTAAAATTTATGCGCCACAGGAATATCTTTCACGAGCATAC
AACGATGCTCCTAAATATTGTGCGAACATCGTAGACACTCAATTGAAAAATAATGAGGTC
ATTCTTAGTGGAGAAATCCCTGCTCGGTGTATTCAAAAATATCGTAGTGATTTAACTTTC
TTTACAAATGGACGTAGTGTTTGTTTAACAGAGTTAAAAGGGTACCATGTTACTACCGGT
GAACCTGTTTGCCAGCCCCGTCGTCCAAATAGTCGGATAGATAAAGTACGATATATGTTC
AATAAAATAACTTAG
>74445|RYC25|Neisseria_gonorrhoeae||Neisseria_gonorrhoeae:1-1935
ATGGAGGAAAATCACATGAAAATTATTAATATTGGAGTTTTAGCTCATGTTGATGCAGGA
AAAACTACCTTAACAGAAAGCTTATTATATAACAGTGGAGCGATTACAGAATTAGGAAGC
GTGGACAAAGGTACAACGAGGACGGATAATACGCTTTTAGAACGTCAGAGAGGAATTACA
ATTCAGACAGGAATAACCTCTTTTCAGTGGGAAAATACGAAGGTGAACATCATAGACACG
CCAGGACATATGGATTTCTTAGCAGAAGTATATCGTTCATTATCAGTTTTAGATGGGGCA
ATTCTACTGATTTCTGCAAAAGATGGCGTACAAGCACAAACTCGTATATTATTTCATGCA
CTTAGGAAAATGGGGATTCCCACAATCTTTTTTATCAATAAGATTGACCAAAATGGAATT
GATTTATCAACGGTTTATCAGGATATTAAAGAGAAACTTTCTGCCGAAATTGTAATCAAA
CAGAAGGTAGAACTGTATCCTAATATGTGTGTGACGAACTTTACCGAATCTGAACAATGG
GATATGGTAATAGAAGGAAATGATTACCTTTTGGAGAAATATACGTCTGGGAAATTATTG
GAAGCATTAGAACTCGAACAAGAGGAAAGCATAAGATTTCATAATTGTTCCCTGTTCCCT
GTTTATCACGGAAGTGCAAAAAACAATATAGGGATTGATAACCTTATAGAAGTGATTACG
AATAAATTTTATTCATCAACACATCGAGGTCAGTCTGAACTTTGCGGAAAAGTTTTCAAA
ATTGAGTATTCGGAAAAAAGACAGCGTCTTGCATATATACGTCTTTATAGTGGCGTACTG
CATTTGCGAGATCCGGTTAGAATATCGGAAAAGGAAAAAATAAAAATTACAGAAATGTAT
ACTTCAATAAATGGTGAATTATGTAAAATCGATAAGGCTTATTCCGGGGAAATTGTTATT
TTGCAGAATGAGTTTTTGAAGTTAAATAGTGTTCTTGGAGATACAAAGCTATTGCCACAG
AGAGAGAGAATTGAAAATCCCCTCCCTCTGCTGCAAACGACTGTTGAACCGAGCAAACCT
CAACAAAGGGAAATGTTACTTGATGCACTTTTAGAAATCTCCGACAGTGACCCGCTTCTG
CGATATTATGTGGATTCTGCGACACATGAAATCATACTTTCTTTCTTAGGGAAAGTACAA
ATGGAAGTGACTTGTGCTCTGCTGCAAGAAAAGTATCATGTGGAGATAGAAATAAAAGAG
CCTACAGTCATTTATATGGAAAGACCGTTAAAAAAAGCAGAGTATACCATTCACATCGAA
GTTCCACCGAATCCTTTCTGGGCTTCCATTGGTCTATCTGTAGCACCGCTTCCATTAGGG
AGCGGAGTACAGTATGAGAGCTCGGTTTCTCTTGGATACTTAAATCAATCGTTTCAAAAT
GCAGTTATGGAGGGGATACGCTATGGCTGTGAACAAGGATTGTATGGTTGGAATGTGACG
GACTGTAAAATCTGTTTTAAGTATGGCTTATACTATAGCCCTGTTAGTACCCCAGCAGAT
TTTCGGATGCTTGCTCCTATTGTATTGGAACAAGTCTTAAAAAAAGCTGGAACAGAATTG
TTAGAGCCATATCTTAGTTTTAAAATTTATGCGCCACAGGAATATCTTTCACGAGCATAC
AACGATGCTCCTAAATATTGTGCGAACATCGTAGACACTCAATTGAAAAATAATGAGGTC
ATTCTTAGTGGAGAAATCCCTGCTCGGTGTATTCAAAAATATCGTAGTGATTTAACTTTC
TTTACAAATGGACGTAGTGTTTGTTTAACAGAGTTAAAAGGGTACCATGTTACTACCGGT
GAACCTGTTTGCCAGCCCCGTCGTCCAAATAGTCGGATAGATAAAGTACGATATATGTTC
AATAAAATAACTTAG
>74453|RYC34|Neisseria_gonorrhoeae||Neisseria_gonorrhoeae:1-1935
ATGGAGGAAAATCACATGAAAATTATTAATATTGGAGTTTTAGCTCATGTTGATGCAGGA
AAAACTACCTTAACAGAAAGCTTATTATATAACAGTGGAGCGATTACAGAATTAGGAAGC
GTGGACAAAGGTACAACGAGGACGGATAATACGCTTTTAGAACGTCAGAGAGGAATTACA
ATTCAGACAGGAATAACCTCTTTTCAGTGGGAAAATACGAAGGTGAACATCATAGACACG
CCAGGACATATGGATTTCTTAGCAGAAGTATATCGTTCATTATCAGTTTTAGATGGGGCA
ATTCTACTGATTTCTGCAAAAGATGGCGTACAAGCACAAACTCGTATATTATTTCATGCA
CTTAGGAAAATGGGGATTCCCACAATCTTTTTTATCAATAAGATTGACCAAAATGGAATT
GATTTATCAACGGTTTATCAGGATATTAAAGAGAAACTTTCTGCCGAAATTGTAATCAAA
CAGAAGGTAGAACTGTATCCTAATATGTGTGTGACGAACTTTACCGAATCTGAACAATGG
GATATGGTAATAGAAGGAAATGATTACCTTTTGGAGAAATATACGTCTGGGAAATTATTG
GAAGCATTAGAACTCGAACAAGAGGAAAGCATAAGATTTCATAATTGTTCCCTGTTCCCT
GTTTATCACGGAAGTGCAAAAAACAATATAGGGATTGATAACCTTATAGAAGTGATTACG
AATAAATTTTATTCATCAACACATCGAGGTCAGTCTGAACTTTGCGGAAAAGTTTTCAAA
ATTGAGTATTCGGAAAAAAGACAGCGTCTTGCATATATACGTCTTTATAGTGGCGTACTG
CATTTGCGAGATCCGGTTAGAATATCGGAAAAGGAAAAAATAAAAATTACAGAAATGTAT
ACTTCAATAAATGGTGAATTATGTAAAATCGATAAGGCTTATTCCGGGGAAATTGTTATT
TTGCAGAATGAGTTTTTGAAGTTAAATAGTGTTCTTGGAGATACAAAGCTATTGCCACAG
AGAGAGAGAATTGAAAATCCCCTCCCTCTGCTGCAAACGACTGTTGAACCGAGCAAACCT
CAACAAAGGGAAATGTTACTTGATGCACTTTTAGAAATCTCCGACAGTGACCCGCTTCTG
CGATATTATGTGGATTCTGCGACACATGAAATCATACTTTCTTTCTTAGGGAAAGTACAA
ATGGAAGTGACTTGTGCTCTGCTGCAAGAAAAGTATCATGTGGAGATAGAAATAAAAGAG
CCTACAGTCATTTATATGGAAAGACCGTTAAAAAAAGCAGAGTATACCATTCACATCGAA
GTTCCACCGAATCCTTTCTGGGCTTCCATTGGTCTATCTGTAGCACCGCTTCCATTAGGG
AGCGGAGTACAGTATGAGAGCTCGGTTTCTCTTGGATACTTAAATCAATCGTTTCAAAAT
GCAGTTATGGAGGGGATACGCTATGGCTGTGAACAAGGATTGTATGGTTGGAATGTGACG
GACTGTAAAATCTGTTTTAAGTATGGCTTATACTATAGCCCTGTTAGTACCCCAGCAGAT
TTTCGGATGCTTGCTCCTATTGTATTGGAACAAGTCTTAAAAAAAGCTGGAACAGAATTG
TTAGAGCCATATCTTAGTTTTAAAATTTATGCGCCACAGGAATATCTTTCACGAGCATAC
AACGATGCTCCTAAATATTGTGCGAACATCGTAGACACTCAATTGAAAAATAATGAGGTC
ATTCTTAGTGGAGAAATCCCTGCTCGGTGTATTCAAAAATATCGTAGTGATTTAACTTTC
TTTACAAATGGACGTAGTGTTTGTTTAACAGAGTTAAAAGGGTACCATGTTACTACCGGT
GAACCTGTTTGCCAGCCCCGTCGTCCAAATAGTCGGATAGATAAAGTACGATATATGTTC
AATAAAATAACTTAG
>74457|RYC39|Neisseria_gonorrhoeae||Neisseria_gonorrhoeae:1-1935
ATGGAGGAAAATCACATGAAAATTATTAATATTGGAGTTTTAGCTCATGTTGATGCAGGA
AAAACTACCTTAACAGAAAGCTTATTATATAACAGTGGAGCGATTACAGAATTAGGAAGC
GTGGACAAAGGTACAACGAGGACGGATAATACGCTTTTAGAACGTCAGAGAGGAATTACA
ATTCAGACAGGAATAACCTCTTTTCAGTGGGAAAATACGAAGGTGAACATCATAGACACG
CCAGGACATATGGATTTCTTAGCAGAAGTATATCGTTCATTATCAGTTTTAGATGGGGCA
ATTCTACTGATTTCTGCAAAAGATGGCGTACAAGCACAAACTCGTATATTATTTCATGCA
CTTAGGAAAATGGGGATTCCCACAATCTTTTTTATCAATAAGATTGACCAAAATGGAATT
GATTTATCAACGGTTTATCAGGATATTAAAGAGAAACTTTCTGCCGAAATTGTAATCAAA
CAGAAGGTAGAACTGTATCCTAATATGTGTGTGACGAACTTTACCGAATCTGAACAATGG
GATATGGTAATAGAAGGAAATGATTACCTTTTGGAGAAATATACGTCTGGGAAATTATTG
GAAGCATTAGAACTCGAACAAGAGGAAAGCATAAGATTTCATAATTGTTCCCTGTTCCCT
GTTTATCACGGAAGTGCAAAAAACAATATAGGGATTGATAACCTTATAGAAGTGATTACG
AATAAATTTTATTCATCAACACATCGAGGTCAGTCTGAACTTTGCGGAAAAGTTTTCAAA
ATTGAGTATTCGGAAAAAAGACAGCGTCTTGCATATATACGTCTTTATAGTGGCGTACTG
CATTTGCGAGATCCGGTTAGAATATCGGAAAAGGAAAAAATAAAAATTACAGAAATGTAT
ACTTCAATAAATGGTGAATTATGTAAAATCGATAAGGCTTATTCCGGGGAAATTGTTATT
TTGCAGAATGAGTTTTTGAAGTTAAATAGTGTTCTTGGAGATACAAAGCTATTGCCACAG
AGAGAGAGAATTGAAAATCCCCTCCCTCTGCTGCAAACGACTGTTGAACCGAGCAAACCT
CAACAAAGGGAAATGTTACTTGATGCACTTTTAGAAATCTCCGACAGTGACCCGCTTCTG
CGATATTATGTGGATTCTGCGACACATGAAATCATACTTTCTTTCTTAGGGAAAGTACAA
ATGGAAGTGACTTGTGCTCTGCTGCAAGAAAAGTATCATGTGGAGATAGAAATAAAAGAG
CCTACAGTCATTTATATGGAAAGACCGTTAAAAAAAGCAGAGTATACCATTCACATCGAA
GTTCCACCGAATCCTTTCTGGGCTTCCATTGGTCTATCTGTAGCACCGCTTCCATTAGGG
AGCGGAGTACAGTATGAGAGCTCGGTTTCTCTTGGATACTTAAATCAATCGTTTCAAAAT
GCAGTTATGGAGGGGATACGCTATGGCTGTGAACAAGGATTGTATGGTTGGAATGTGACG
GACTGTAAAATCTGTTTTAAGTATGGCTTATACTATAGCCCTGTTAGTACCCCAGCAGAT
TTTCGGATGCTTGCTCCTATTGTATTGGAACAAGTCTTAAAAAAAGCTGGAACAGAATTG
TTAGAGCCATATCTTAGTTTTAAAATTTATGCGCCACAGGAATATCTTTCACGAGCATAC
AACGATGCTCCTAAATATTGTGCGAACATCGTAGACACTCAATTGAAAAATAATGAGGTC
ATTCTTAGTGGAGAAATCCCTGCTCGGTGTATTCAAAAATATCGTAGTGATTTAACTTTC
TTTACAAATGGACGTAGTGTTTGTTTAACAGAGTTAAAAGGGTACCATGTTACTACCGGT
GAACCTGTTTGCCAGCCCCGTCGTCCAAATAGTCGGATAGATAAAGTACGATATATGTTC
AATAAAATAACTTAG
>74460|RYC42|Neisseria_gonorrhoeae||Neisseria_gonorrhoeae:1-1935
ATGGAGGAAAATCACATGAAAATTATTAATATTGGAGTTTTAGCTCATGTTGATGCAGGA
AAAACTACCTTAACAGAAAGCTTATTATATAACAGTGGAGCGATTACAGAATTAGGAAGC
GTGGACAAAGGTACAACGAGGACGGATAATACGCTTTTAGAACGTCAGAGAGGAATTACA
ATTCAGACAGGAATAACCTCTTTTCAGTGGGAAAATACGAAGGTGAACATCATAGACACG
CCAGGACATATGGATTTCTTAGCAGAAGTATATCGTTCATTATCAGTTTTAGATGGGGCA
ATTCTACTGATTTCTGCAAAAGATGGCGTACAAGCACAAACTCGTATATTATTTCATGCA
CTTAGGAAAATGGGGATTCCCACAATCTTTTTTATCAATAAGATTGACCAAAATGGAATT
GATTTATCAACGGTTTATCAGGATATTAAAGAGAAACTTTCTGCCGAAATTGTAATCAAA
CAGAAGGTAGAACTGTATCCTAATATGTGTGTGACGAACTTTACCGAATCTGAACAATGG
GATATGGTAATAGAAGGAAATGATTACCTTTTGGAGAAATATACGTCTGGGAAATTATTG
GAAGCATTAGAACTCGAACAAGAGGAAAGCATAAGATTTCATAATTGTTCCCTGTTCCCT
GTTTATCACGGAAGTGCAAAAAACAATATAGGGATTGATAACCTTATAGAAGTGATTACG
AATAAATTTTATTCATCAACACATCGAGGTCAGTCTGAACTTTGCGGAAAAGTTTTCAAA
ATTGAGTATTCGGAAAAAAGACAGCGTCTTGCATATATACGTCTTTATAGTGGCGTACTG
CATTTGCGAGATCCGGTTAGAATATCGGAAAAGGAAAAAATAAAAATTACAGAAATGTAT
ACTTCAATAAATGGTGAATTATGTAAAATCGATAAGGCTTATTCCGGGGAAATTGTTATT
TTGCAGAATGAGTTTTTGAAGTTAAATAGTGTTCTTGGAGATACAAAGCTATTGCCACAG
AGAGAGAGAATTGAAAATCCCCTCCCTCTGCTGCAAACGACTGTTGAACCGAGCAAACCT
CAACAAAGGGAAATGTTACTTGATGCACTTTTAGAAATCTCCGACAGTGACCCGCTTCTG
CGATATTATGTGGATTCTGCGACACATGAAATCATACTTTCTTTCTTAGGGAAAGTACAA
ATGGAAGTGACTTGTGCTCTGCTGCAAGAAAAGTATCATGTGGAGATAGAAATAAAAGAG
CCTACAGTCATTTATATGGAAAGACCGTTAAAAAAAGCAGAGTATACCATTCACATCGAA
GTTCCACCGAATCCTTTCTGGGCTTCCATTGGTCTATCTGTAGCACCGCTTCCATTAGGG
AGCGGAGTACAGTATGAGAGCTCGGTTTCTCTTGGATACTTAAATCAATCGTTTCAAAAT
GCAGTTATGGAGGGGATACGCTATGGCTGTGAACAAGGATTGTATGGTTGGAATGTGACG
GACTGTAAAATCTGTTTTAAGTATGGCTTATACTATAGCCCTGTTAGTACCCCAGCAGAT
TTTCGGATGCTTGCTCCTATTGTATTGGAACAAGTCTTAAAAAAAGCTGGAACAGAATTG
TTAGAGCCATATCTTAGTTTTAAAATTTATGCGCCACAGGAATATCTTTCACGAGCATAC
AACGATGCTCCTAAATATTGTGCGAACATCGTAGACACTCAATTGAAAAATAATGAGGTC
ATTCTTAGTGGAGAAATCCCTGCTCGGTGTATTCAAAAATATCGTAGTGATTTAACTTTC
TTTACAAATGGACGTAGTGTTTGTTTAACAGAGTTAAAAGGGTACCATGTTACTACCGGT
GAACCTGTTTGCCAGCCCCGTCGTCCAAATAGTCGGATAGATAAAGTACGATATATGTTC
AATAAAATAACTTAG
>74469|RYC58|Neisseria_gonorrhoeae||Neisseria_gonorrhoeae:1-1935
ATGGAGGAAAATCACATGAAAATTATTAATATTGGAGTTTTAGCTCATGTTGATGCAGGA
AAAACTACCTTAACAGAAAGCTTATTATATAACAGTGGAGCGATTACAGAATTAGGAAGC
GTGGACAAAGGTACAACGAGGACGGATAATACGCTTTTAGAACGTCAGAGAGGAATTACA
ATTCAGACAGGAATAACCTCTTTTCAGTGGGAAAATACGAAGGTGAACATCATAGACACG
CCAGGACATATGGATTTCTTAGCAGAAGTATATCGTTCATTATCAGTTTTAGATGGGGCA
ATTCTACTGATTTCTGCAAAAGATGGCGTACAAGCACAAACTCGTATATTATTTCATGCA
CTTAGGAAAATGGGGATTCCCACAATCTTTTTTATCAATAAGATTGACCAAAATGGAATT
GATTTATCAACGGTTTATCAGGATATTAAAGAGAAACTTTCTGCCGAAATTGTAATCAAA
CAGAAGGTAGAACTGTATCCTAATATGTGTGTGACGAACTTTACCGAATCTGAACAATGG
GATATGGTAATAGAAGGAAATGATTACCTTTTGGAGAAATATACGTCTGGGAAATTATTG
GAAGCATTAGAACTCGAACAAGAGGAAAGCATAAGATTTCATAATTGTTCCCTGTTCCCT
GTTTATCACGGAAGTGCAAAAAACAATATAGGGATTGATAACCTTATAGAAGTGATTACG
AATAAATTTTATTCATCAACACATCGAGGTCAGTCTGAACTTTGCGGAAAAGTTTTCAAA
ATTGAGTATTCGGAAAAAAGACAGCGTCTTGCATATATACGTCTTTATAGTGGCGTACTG
CATTTGCGAGATCCGGTTAGAATATCGGAAAAGGAAAAAATAAAAATTACAGAAATGTAT
ACTTCAATAAATGGTGAATTATGTAAAATCGATAAGGCTTATTCCGGGGAAATTGTTATT
TTGCAGAATGAGTTTTTGAAGTTAAATAGTGTTCTTGGAGATACAAAGCTATTGCCACAG
AGAGAGAGAATTGAAAATCCCCTCCCTCTGCTGCAAACGACTGTTGAACCGAGCAAACCT
CAACAAAGGGAAATGTTACTTGATGCACTTTTAGAAATCTCCGACAGTGACCCGCTTCTG
CGATATTATGTGGATTCTGCGACACATGAAATCATACTTTCTTTCTTAGGGAAAGTACAA
ATGGAAGTGACTTGTGCTCTGCTGCAAGAAAAGTATCATGTGGAGATAGAAATAAAAGAG
CCTACAGTCATTTATATGGAAAGACCGTTAAAAAAAGCAGAGTATACCATTCACATCGAA
GTTCCACCGAATCCTTTCTGGGCTTCCATTGGTCTATCTGTAGCACCGCTTCCATTAGGG
AGCGGAGTACAGTATGAGAGCTCGGTTTCTCTTGGATACTTAAATCAATCGTTTCAAAAT
GCAGTTATGGAGGGGATACGCTATGGCTGTGAACAAGGATTGTATGGTTGGAATGTGACG
GACTGTAAAATCTGTTTTAAGTATGGCTTATACTATAGCCCTGTTAGTACCCCAGCAGAT
TTTCGGATGCTTGCTCCTATTGTATTGGAACAAGTCTTAAAAAAAGCTGGAACAGAATTG
TTAGAGCCATATCTTAGTTTTAAAATTTATGCGCCACAGGAATATCTTTCACGAGCATAC
AACGATGCTCCTAAATATTGTGCGAACATCGTAGACACTCAATTGAAAAATAATGAGGTC
ATTCTTAGTGGAGAAATCCCTGCTCGGTGTATTCAAAAATATCGTAGTGATTTAACTTTC
TTTACAAATGGACGTAGTGTTTGTTTAACAGAGTTAAAAGGGTACCATGTTACTACCGGT
GAACCTGTTTGCCAGCCCCGTCGTCCAAATAGTCGGATAGATAAAGTACGATATATGTTC
AATAAAATAACTTAG
>74500|HVH347|Neisseria_gonorrhoeae||Neisseria_gonorrhoeae:1-1935
ATGGAGGAAAATCACATGAAAATTATTAATATTGGAGTTTTAGCTCATGTTGATGCAGGA
AAAACTACCTTAACAGAAAGCTTATTATATAACAGTGGAGCGATTACAGAATTAGGAAGC
GTGGACAAAGGTACAACGAGGACGGATAATACGCTTTTAGAACGTCAGAGAGGAATTACA
ATTCAGACAGGAATAACCTCTTTTCAGTGGGAAAATACGAAGGTGAACATCATAGACACG
CCAGGACATATGGATTTCTTAGCAGAAGTATATCGTTCATTATCAGTTTTAGATGGGGCA
ATTCTACTGATTTCTGCAAAAGATGGCGTACAAGCACAAACTCGTATATTATTTCATGCA
CTTAGGAAAATGGGGATTCCCACAATCTTTTTTATCAATAAGATTGACCAAAATGGAATT
GATTTATCAACGGTTTATCAGGATATTAAAGAGAAACTTTCTGCCGAAATTGTAATCAAA
CAGAAGGTAGAACTGTATCCTAATATGTGTGTGACGAACTTTACCGAATCTGAACAATGG
GATATGGTAATAGAAGGAAATGATTACCTTTTGGAGAAATATACGTCTGGGAAATTATTG
GAAGCATTAGAACTCGAACAAGAGGAAAGCATAAGATTTCATAATTGTTCCCTGTTCCCT
GTTTATCACGGAAGTGCAAAAAACAATATAGGGATTGATAACCTTATAGAAGTGATTACG
AATAAATTTTATTCATCAACACATCGAGGTCAGTCTGAACTTTGCGGAAAAGTTTTCAAA
ATTGAGTATTCGGAAAAAAGACAGCGTCTTGCATATATACGTCTTTATAGTGGCGTACTG
CATTTGCGAGATCCGGTTAGAATATCGGAAAAGGAAAAAATAAAAATTACAGAAATGTAT
ACTTCAATAAATGGTGAATTATGTAAAATCGATAAGGCTTATTCCGGGGAAATTGTTATT
TTGCAGAATGAGTTTTTGAAGTTAAATAGTGTTCTTGGAGATACAAAGCTATTGCCACAG
AGAGAGAGAATTGAAAATCCCCTCCCTCTGCTGCAAACGACTGTTGAACCGAGCAAACCT
CAACAAAGGGAAATGTTACTTGATGCACTTTTAGAAATCTCCGACAGTGACCCGCTTCTG
CGATATTATGTGGATTCTGCGACACATGAAATCATACTTTCTTTCTTAGGGAAAGTACAA
ATGGAAGTGACTTGTGCTCTGCTGCAAGAAAAGTATCATGTGGAGATAGAAATAAAAGAG
CCTACAGTCATTTATATGGAAAGACCGTTAAAAAAAGCAGAGTATACCATTCACATCGAA
GTTCCACCGAATCCTTTCTGGGCTTCCATTGGTCTATCTGTAGCACCGCTTCCATTAGGG
AGCGGAGTACAGTATGAGAGCTCGGTTTCTCTTGGATACTTAAATCAATCGTTTCAAAAT
GCAGTTATGGAGGGGATACGCTATGGCTGTGAACAAGGATTGTATGGTTGGAATGTGACG
GACTGTAAAATCTGTTTTAAGTATGGCTTATACTATAGCCCTGTTAGTACCCCAGCAGAT
TTTCGGATGCTTGCTCCTATTGTATTGGAACAAGTCTTAAAAAAAGCTGGAACAGAATTG
TTAGAGCCATATCTTAGTTTTAAAATTTATGCGCCACAGGAATATCTTTCACGAGCATAC
AACGATGCTCCTAAATATTGTGCGAACATCGTAGACACTCAATTGAAAAATAATGAGGTC
ATTCTTAGTGGAGAAATCCCTGCTCGGTGTATTCAAAAATATCGTAGTGATTTAACTTTC
TTTACAAATGGACGTAGTGTTTGTTTAACAGAGTTAAAAGGGTACCATGTTACTACCGGT
GAACCTGTTTGCCAGCCCCGTCGTCCAAATAGTCGGATAGATAAAGTACGATATATGTTC
AATAAAATAACTTAG
>74504|HVH400|Neisseria_gonorrhoeae||Neisseria_gonorrhoeae:1-1935
ATGGAGGAAAATCACATGAAAATTATTAATATTGGAGTTTTAGCTCATGTTGATGCAGGA
AAAACTACCTTAACAGAAAGCTTATTATATAACAGTGGAGCGATTACAGAATTAGGAAGC
GTGGACAAAGGTACAACGAGGACGGATAATACGCTTTTAGAACGTCAGAGAGGAATTACA
ATTCAGACAGGAATAACCTCTTTTCAGTGGGAAAATACGAAGGTGAACATCATAGACACG
CCAGGACATATGGATTTCTTAGCAGAAGTATATCGTTCATTATCAGTTTTAGATGGGGCA
ATTCTACTGATTTCTGCAAAAGATGGCGTACAAGCACAAACTCGTATATTATTTCATGCA
CTTAGGAAAATGGGGATTCCCACAATCTTTTTTATCAATAAGATTGACCAAAATGGAATT
GATTTATCAACGGTTTATCAGGATATTAAAGAGAAACTTTCTGCCGAAATTGTAATCAAA
CAGAAGGTAGAACTGTATCCTAATATGTGTGTGACGAACTTTACCGAATCTGAACAATGG
GATATGGTAATAGAAGGAAATGATTACCTTTTGGAGAAATATACGTCTGGGAAATTATTG
GAAGCATTAGAACTCGAACAAGAGGAAAGCATAAGATTTCATAATTGTTCCCTGTTCCCT
GTTTATCACGGAAGTGCAAAAAACAATATAGGGATTGATAACCTTATAGAAGTGATTACG
AATAAATTTTATTCATCAACACATCGAGGTCAGTCTGAACTTTGCGGAAAAGTTTTCAAA
ATTGAGTATTCGGAAAAAAGACAGCGTCTTGCATATATACGTCTTTATAGTGGCGTACTG
CATTTGCGAGATCCGGTTAGAATATCGGAAAAGGAAAAAATAAAAATTACAGAAATGTAT
ACTTCAATAAATGGTGAATTATGTAAAATCGATAAGGCTTATTCCGGGGAAATTGTTATT
TTGCAGAATGAGTTTTTGAAGTTAAATAGTGTTCTTGGAGATACAAAGCTATTGCCACAG
AGAGAGAGAATTGAAAATCCCCTCCCTCTGCTGCAAACGACTGTTGAACCGAGCAAACCT
CAACAAAGGGAAATGTTACTTGATGCACTTTTAGAAATCTCCGACAGTGACCCGCTTCTG
CGATATTATGTGGATTCTGCGACACATGAAATCATACTTTCTTTCTTAGGGAAAGTACAA
ATGGAAGTGACTTGTGCTCTGCTGCAAGAAAAGTATCATGTGGAGATAGAAATAAAAGAG
CCTACAGTCATTTATATGGAAAGACCGTTAAAAAAAGCAGAGTATACCATTCACATCGAA
GTTCCACCGAATCCTTTCTGGGCTTCCATTGGTCTATCTGTAGCACCGCTTCCATTAGGG
AGCGGAGTACAGTATGAGAGCTCGGTTTCTCTTGGATACTTAAATCAATCGTTTCAAAAT
GCAGTTATGGAGGGGATACGCTATGGCTGTGAACAAGGATTGTATGGTTGGAATGTGACG
GACTGTAAAATCTGTTTTAAGTATGGCTTATACTATAGCCCTGTTAGTACCCCAGCAGAT
TTTCGGATGCTTGCTCCTATTGTATTGGAACAAGTCTTAAAAAAAGCTGGAACAGAATTG
TTAGAGCCATATCTTAGTTTTAAAATTTATGCGCCACAGGAATATCTTTCACGAGCATAC
AACGATGCTCCTAAATATTGTGCGAACATCGTAGACACTCAATTGAAAAATAATGAGGTC
ATTCTTAGTGGAGAAATCCCTGCTCGGTGTATTCAAAAATATCGTAGTGATTTAACTTTC
TTTACAAATGGACGTAGTGTTTGTTTAACAGAGTTAAAAGGGTACCATGTTACTACCGGT
GAACCTGTTTGCCAGCCCCGTCGTCCAAATAGTCGGATAGATAAAGTACGATATATGTTC
AATAAAATAACTTAG
>74528|HVH818|Neisseria_gonorrhoeae||Neisseria_gonorrhoeae:1-1935
ATGGAGGAAAATCACATGAAAATTATTAATATTGGAGTTTTAGCTCATGTTGATGCAGGA
AAAACTACCTTAACAGAAAGCTTATTATATAACAGTGGAGCGATTACAGAATTAGGAAGC
GTGGACAAAGGTACAACGAGGACGGATAATACGCTTTTAGAACGTCAGAGAGGAATTACA
ATTCAGACAGGAATAACCTCTTTTCAGTGGGAAAATACGAAGGTGAACATCATAGACACG
CCAGGACATATGGATTTCTTAGCAGAAGTATATCGTTCATTATCAGTTTTAGATGGGGCA
ATTCTACTGATTTCTGCAAAAGATGGCGTACAAGCACAAACTCGTATATTATTTCATGCA
CTTAGGAAAATGGGGATTCCCACAATCTTTTTTATCAATAAGATTGACCAAAATGGAATT
GATTTATCAACGGTTTATCAGGATATTAAAGAGAAACTTTCTGCCGAAATTGTAATCAAA
CAGAAGGTAGAACTGTATCCTAATATGTGTGTGACGAACTTTACCGAATCTGAACAATGG
GATATGGTAATAGAAGGAAATGATTACCTTTTGGAGAAATATACGTCTGGGAAATTATTG
GAAGCATTAGAACTCGAACAAGAGGAAAGCATAAGATTTCATAATTGTTCCCTGTTCCCT
GTTTATCACGGAAGTGCAAAAAACAATATAGGGATTGATAACCTTATAGAAGTGATTACG
AATAAATTTTATTCATCAACACATCGAGGTCAGTCTGAACTTTGCGGAAAAGTTTTCAAA
ATTGAGTATTCGGAAAAAAGACAGCGTCTTGCATATATACGTCTTTATAGTGGCGTACTG
CATTTGCGAGATCCGGTTAGAATATCGGAAAAGGAAAAAATAAAAATTACAGAAATGTAT
ACTTCAATAAATGGTGAATTATGTAAAATCGATAAGGCTTATTCCGGGGAAATTGTTATT
TTGCAGAATGAGTTTTTGAAGTTAAATAGTGTTCTTGGAGATACAAAGCTATTGCCACAG
AGAGAGAGAATTGAAAATCCCCTCCCTCTGCTGCAAACGACTGTTGAACCGAGCAAACCT
CAACAAAGGGAAATGTTACTTGATGCACTTTTAGAAATCTCCGACAGTGACCCGCTTCTG
CGATATTATGTGGATTCTGCGACACATGAAATCATACTTTCTTTCTTAGGGAAAGTACAA
ATGGAAGTGACTTGTGCTCTGCTGCAAGAAAAGTATCATGTGGAGATAGAAATAAAAGAG
CCTACAGTCATTTATATGGAAAGACCGTTAAAAAAAGCAGAGTATACCATTCACATCGAA
GTTCCACCGAATCCTTTCTGGGCTTCCATTGGTCTATCTGTAGCACCGCTTCCATTAGGG
AGCGGAGTACAGTATGAGAGCTCGGTTTCTCTTGGATACTTAAATCAATCGTTTCAAAAT
GCAGTTATGGAGGGGATACGCTATGGCTGTGAACAAGGATTGTATGGTTGGAATGTGACG
GACTGTAAAATCTGTTTTAAGTATGGCTTATACTATAGCCCTGTTAGTACCCCAGCAGAT
TTTCGGATGCTTGCTCCTATTGTATTGGAACAAGTCTTAAAAAAAGCTGGAACAGAATTG
TTAGAGCCATATCTTAGTTTTAAAATTTATGCGCCACAGGAATATCTTTCACGAGCATAC
AACGATGCTCCTAAATATTGTGCGAACATCGTAGACACTCAATTGAAAAATAATGAGGTC
ATTCTTAGTGGAGAAATCCCTGCTCGGTGTATTCAAAAATATCGTAGTGATTTAACTTTC
TTTACAAATGGACGTAGTGTTTGTTTAACAGAGTTAAAAGGGTACCATGTTACTACCGGT
GAACCTGTTTGCCAGCCCCGTCGTCCAAATAGTCGGATAGATAAAGTACGATATATGTTC
AATAAAATAACTTAG
>74529|HVH832|Neisseria_gonorrhoeae||Neisseria_gonorrhoeae:1-1935
ATGGAGGAAAATCACATGAAAATTATTAATATTGGAGTTTTAGCTCATGTTGATGCAGGA
AAAACTACCTTAACAGAAAGCTTATTATATAACAGTGGAGCGATTACAGAATTAGGAAGC
GTGGACAAAGGTACAACGAGGACGGATAATACGCTTTTAGAACGTCAGAGAGGAATTACA
ATTCAGACAGGAATAACCTCTTTTCAGTGGGAAAATACGAAGGTGAACATCATAGACACG
CCAGGACATATGGATTTCTTAGCAGAAGTATATCGTTCATTATCAGTTTTAGATGGGGCA
ATTCTACTGATTTCTGCAAAAGATGGCGTACAAGCACAAACTCGTATATTATTTCATGCA
CTTAGGAAAATGGGGATTCCCACAATCTTTTTTATCAATAAGATTGACCAAAATGGAATT
GATTTATCAACGGTTTATCAGGATATTAAAGAGAAACTTTCTGCCGAAATTGTAATCAAA
CAGAAGGTAGAACTGTATCCTAATATGTGTGTGACGAACTTTACCGAATCTGAACAATGG
GATATGGTAATAGAAGGAAATGATTACCTTTTGGAGAAATATACGTCTGGGAAATTATTG
GAAGCATTAGAACTCGAACAAGAGGAAAGCATAAGATTTCATAATTGTTCCCTGTTCCCT
GTTTATCACGGAAGTGCAAAAAACAATATAGGGATTGATAACCTTATAGAAGTGATTACG
AATAAATTTTATTCATCAACACATCGAGGTCAGTCTGAACTTTGCGGAAAAGTTTTCAAA
ATTGAGTATTCGGAAAAAAGACAGCGTCTTGCATATATACGTCTTTATAGTGGCGTACTG
CATTTGCGAGATCCGGTTAGAATATCGGAAAAGGAAAAAATAAAAATTACAGAAATGTAT
ACTTCAATAAATGGTGAATTATGTAAAATCGATAAGGCTTATTCCGGGGAAATTGTTATT
TTGCAGAATGAGTTTTTGAAGTTAAATAGTGTTCTTGGAGATACAAAGCTATTGCCACAG
AGAGAGAGAATTGAAAATCCCCTCCCTCTGCTGCAAACGACTGTTGAACCGAGCAAACCT
CAACAAAGGGAAATGTTACTTGATGCACTTTTAGAAATCTCCGACAGTGACCCGCTTCTG
CGATATTATGTGGATTCTGCGACACATGAAATCATACTTTCTTTCTTAGGGAAAGTACAA
ATGGAAGTGACTTGTGCTCTGCTGCAAGAAAAGTATCATGTGGAGATAGAAATAAAAGAG
CCTACAGTCATTTATATGGAAAGACCGTTAAAAAAAGCAGAGTATACCATTCACATCGAA
GTTCCACCGAATCCTTTCTGGGCTTCCATTGGTCTATCTGTAGCACCGCTTCCATTAGGG
AGCGGAGTACAGTATGAGAGCTCGGTTTCTCTTGGATACTTAAATCAATCGTTTCAAAAT
GCAGTTATGGAGGGGATACGCTATGGCTGTGAACAAGGATTGTATGGTTGGAATGTGACG
GACTGTAAAATCTGTTTTAAGTATGGCTTATACTATAGCCCTGTTAGTACCCCAGCAGAT
TTTCGGATGCTTGCTCCTATTGTATTGGAACAAGTCTTAAAAAAAGCTGGAACAGAATTG
TTAGAGCCATATCTTAGTTTTAAAATTTATGCGCCACAGGAATATCTTTCACGAGCATAC
AACGATGCTCCTAAATATTGTGCGAACATCGTAGACACTCAATTGAAAAATAATGAGGTC
ATTCTTAGTGGAGAAATCCCTGCTCGGTGTATTCAAAAATATCGTAGTGATTTAACTTTC
TTTACAAATGGACGTAGTGTTTGTTTAACAGAGTTAAAAGGGTACCATGTTACTACCGGT
GAACCTGTTTGCCAGCCCCGTCGTCCAAATAGTCGGATAGATAAAGTACGATATATGTTC
AATAAAATAACTTAG
>75577|NG196|Neisseria_gonorrhoeae||Neisseria_gonorrhoeae:1-1935
ATGGAGGAAAATCACATGAAAATTATTAATATTGGAGTTTTAGCTCATGTTGATGCAGGA
AAAACTACCTTAACAGAAAGCTTATTATATAACAGTGGAGCGATTACAGAATTAGGAAGC
GTGGACAAAGGTACAACGAGGACGGATAATACGCTTTTAGAACGTCAGAGAGGAATTACA
ATTCAGACAGGAATAACCTCTTTTCAGTGGGAAAATACGAAGGTGAACATCATAGACACG
CCAGGACATATGGATTTCTTAGCAGAAGTATATCGTTCATTATCAGTTTTAGATGGGGCA
ATTCTACTGATTTCTGCAAAAGATGGCGTACAAGCACAAACTCGTATATTATTTCATGCA
CTTAGGAAAATGGGGATTCCCACAATCTTTTTTATCAATAAGATTGACCAAAATGGAATT
GATTTATCAACGGTTTATCAGGATATTAAAGAGAAACTTTCTGCCGAAATTGTAATCAAA
CAGAAGGTAGAACTGTATCCTAATATGTGTGTGACGAACTTTACCGAATCTGAACAATGG
GATATGGTAATAGAAGGAAATGATTACCTTTTGGAGAAATATACGTCTGGGAAATTATTG
GAAGCATTAGAACTCGAACAAGAGGAAAGCATAAGATTTCATAATTGTTCCCTGTTCCCT
GTTTATCACGGAAGTGCAAAAAACAATATAGGGATTGATAACCTTATAGAAGTGATTACG
AATAAATTTTATTCATCAACACATCGAGGTCAGTCTGAACTTTGCGGAAAAGTTTTCAAA
ATTGAGTATTCGGAAAAAAGACAGCGTCTTGCATATATACGTCTTTATAGTGGCGTACTG
CATTTGCGAGATCCGGTTAGAATATCGGAAAAGGAAAAAATAAAAATTACAGAAATGTAT
ACTTCAATAAATGGTGAATTATGTAAAATCGATAAGGCTTATTCCGGGGAAATTGTTATT
TTGCAGAATGAGTTTTTGAAGTTAAATAGTGTTCTTGGAGATACAAAGCTATTGCCACAG
AGAGAGAGAATTGAAAATCCCCTCCCTCTGCTGCAAACGACTGTTGAACCGAGCAAACCT
CAACAAAGGGAAATGTTACTTGATGCACTTTTAGAAATCTCCGACAGTGACCCGCTTCTG
CGATATTATGTGGATTCTGCGACACATGAAATCATACTTTCTTTCTTAGGGAAAGTACAA
ATGGAAGTGACTTGTGCTCTGCTGCAAGAAAAGTATCATGTGGAGATAGAAATAAAAGAG
CCTACAGTCATTTATATGGAAAGACCGTTAAAAAAAGCAGAGTATACCATTCACATCGAA
GTTCCACCGAATCCTTTCTGGGCTTCCATTGGTCTATCTGTAGCACCGCTTCCATTAGGG
AGCGGAGTACAGTATGAGAGCTCGGTTTCTCTTGGATACTTAAATCAATCGTTTCAAAAT
GCAGTTATGGAGGGGATACGCTATGGCTGTGAACAAGGATTGTATGGTTGGAATGTGACG
GACTGTAAAATCTGTTTTAAGTATGGCTTATACTATAGCCCTGTTAGTACCCCAGCAGAT
TTTCGGATGCTTGCTCCTATTGTATTGGAACAAGTCTTAAAAAAAGCTGGAACAGAATTG
TTAGAGCCATATCTTAGTTTTAAAATTTATGCGCCACAGGAATATCTTTCACGAGCATAC
AACGATGCTCCTAAATATTGTGCGAACATCGTAGACACTCAATTGAAAAATAATGAGGTC
ATTCTTAGTGGAGAAATCCCTGCTCGGTGTATTCAAAAATATCGTAGTGATTTAACTTTC
TTTACAAATGGACGTAGTGTTTGTTTAACAGAGTTAAAAGGGTACCATGTTACTACCGGT
GAACCTGTTTGCCAGCCCCGTCGTCCAAATAGTCGGATAGATAAAGTACGATATATGTTC
AATAAAATAACTTAG
>75578|NG251|Neisseria_gonorrhoeae||Neisseria_gonorrhoeae:1-1935
ATGGAGGAAAATCACATGAAAATTATTAATATTGGAGTTTTAGCTCATGTTGATGCAGGA
AAAACTACCTTAACAGAAAGCTTATTATATAACAGTGGAGCGATTACAGAATTAGGAAGC
GTGGACAAAGGTACAACGAGGACGGATAATACGCTTTTAGAACGTCAGAGAGGAATTACA
ATTCAGACAGGAATAACCTCTTTTCAGTGGGAAAATACGAAGGTGAACATCATAGACACG
CCAGGACATATGGATTTCTTAGCAGAAGTATATCGTTCATTATCAGTTTTAGATGGGGCA
ATTCTACTGATTTCTGCAAAAGATGGCGTACAAGCACAAACTCGTATATTATTTCATGCA
CTTAGGAAAATGGGGATTCCCACAATCTTTTTTATCAATAAGATTGACCAAAATGGAATT
GATTTATCAACGGTTTATCAGGATATTAAAGAGAAACTTTCTGCCGAAATTGTAATCAAA
CAGAAGGTAGAACTGTATCCTAATATGTGTGTGACGAACTTTACCGAATCTGAACAATGG
GATATGGTAATAGAAGGAAATGATTACCTTTTGGAGAAATATACGTCTGGGAAATTATTG
GAAGCATTAGAACTCGAACAAGAGGAAAGCATAAGATTTCATAATTGTTCCCTGTTCCCT
GTTTATCACGGAAGTGCAAAAAACAATATAGGGATTGATAACCTTATAGAAGTGATTACG
AATAAATTTTATTCATCAACACATCGAGGTCAGTCTGAACTTTGCGGAAAAGTTTTCAAA
ATTGAGTATTCGGAAAAAAGACAGCGTCTTGCATATATACGTCTTTATAGTGGCGTACTG
CATTTGCGAGATCCGGTTAGAATATCGGAAAAGGAAAAAATAAAAATTACAGAAATGTAT
ACTTCAATAAATGGTGAATTATGTAAAATCGATAAGGCTTATTCCGGGGAAATTGTTATT
TTGCAGAATGAGTTTTTGAAGTTAAATAGTGTTCTTGGAGATACAAAGCTATTGCCACAG
AGAGAGAGAATTGAAAATCCCCTCCCTCTGCTGCAAACGACTGTTGAACCGAGCAAACCT
CAACAAAGGGAAATGTTACTTGATGCACTTTTAGAAATCTCCGACAGTGACCCGCTTCTG
CGATATTATGTGGATTCTGCGACACATGAAATCATACTTTCTTTCTTAGGGAAAGTACAA
ATGGAAGTGACTTGTGCTCTGCTGCAAGAAAAGTATCATGTGGAGATAGAAATAAAAGAG
CCTACAGTCATTTATATGGAAAGACCGTTAAAAAAAGCAGAGTATACCATTCACATCGAA
GTTCCACCGAATCCTTTCTGGGCTTCCATTGGTCTATCTGTAGCACCGCTTCCATTAGGG
AGCGGAGTACAGTATGAGAGCTCGGTTTCTCTTGGATACTTAAATCAATCGTTTCAAAAT
GCAGTTATGGAGGGGATACGCTATGGCTGTGAACAAGGATTGTATGGTTGGAATGTGACG
GACTGTAAAATCTGTTTTAAGTATGGCTTATACTATAGCCCTGTTAGTACCCCAGCAGAT
TTTCGGATGCTTGCTCCTATTGTATTGGAACAAGTCTTAAAAAAAGCTGGAACAGAATTG
TTAGAGCCATATCTTAGTTTTAAAATTTATGCGCCACAGGAATATCTTTCACGAGCATAC
AACGATGCTCCTAAATATTGTGCGAACATCGTAGACACTCAATTGAAAAATAATGAGGTC
ATTCTTAGTGGAGAAATCCCTGCTCGGTGTATTCAAAAATATCGTAGTGATTTAACTTTC
TTTACAAATGGACGTAGTGTTTGTTTAACAGAGTTAAAAGGGTACCATGTTACTACCGGT
GAACCTGTTTGCCAGCCCCGTCGTCCAAATAGTCGGATAGATAAAGTACGATATATGTTC
AATAAAATAACTTAG
>75919|NG_AMS0012|Neisseria_gonorrhoeae||Neisseria_gonorrhoeae:1-1935
ATGGAGGAAAATCACATGAAAATTATTAATATTGGAGTTTTAGCTCATGTTGATGCAGGA
AAAACTACCTTAACAGAAAGCTTATTATATAACAGTGGAGCGATTACAGAATTAGGAAGC
GTGGACAAAGGTACAACGAGGACGGATAATACGCTTTTAGAACGTCAGAGAGGAATTACA
ATTCAGACAGGAATAACCTCTTTTCAGTGGGAAAATACGAAGGTGAACATCATAGACACG
CCAGGACATATGGATTTCTTAGCAGAAGTATATCGTTCATTATCAGTTTTAGATGGGGCA
ATTCTACTGATTTCTGCAAAAGATGGCGTACAAGCACAAACTCGTATATTATTTCATGCA
CTTAGGAAAATGGGGATTCCCACAATCTTTTTTATCAATAAGATTGACCAAAATGGAATT
GATTTATCAACGGTTTATCAGGATATTAAAGAGAAACTTTCTGCCGAAATTGTAATCAAA
CAGAAGGTAGAACTGTATCCTAATATGTGTGTGACGAACTTTACCGAATCTGAACAATGG
GATATGGTAATAGAAGGAAATGATTACCTTTTGGAGAAATATACGTCTGGGAAATTATTG
GAAGCATTAGAACTCGAACAAGAGGAAAGCATAAGATTTCATAATTGTTCCCTGTTCCCT
GTTTATCACGGAAGTGCAAAAAACAATATAGGGATTGATAACCTTATAGAAGTGATTACG
AATAAATTTTATTCATCAACACATCGAGGTCAGTCTGAACTTTGCGGAAAAGTTTTCAAA
ATTGAGTATTCGGAAAAAAGACAGCGTCTTGCATATATACGTCTTTATAGTGGCGTACTG
CATTTGCGAGATCCGGTTAGAATATCGGAAAAGGAAAAAATAAAAATTACAGAAATGTAT
ACTTCAATAAATGGTGAATTATGTAAAATCGATAAGGCTTATTCCGGGGAAATTGTTATT
TTGCAGAATGAGTTTTTGAAGTTAAATAGTGTTCTTGGAGATACAAAGCTATTGCCACAG
AGAGAGAGAATTGAAAATCCCCTCCCTCTGCTGCAAACGACTGTTGAACCGAGCAAACCT
CAACAAAGGGAAATGTTACTTGATGCACTTTTAGAAATCTCCGACAGTGACCCGCTTCTG
CGATATTATGTGGATTCTGCGACACATGAAATCATACTTTCTTTCTTAGGGAAAGTACAA
ATGGAAGTGACTTGTGCTCTGCTGCAAGAAAAGTATCATGTGGAGATAGAAATAAAAGAG
CCTACAGTCATTTATATGGAAAGACCGTTAAAAAAAGCAGAGTATACCATTCACATCGAA
GTTCCACCGAATCCTTTCTGGGCTTCCATTGGTCTATCTGTAGCACCGCTTCCATTAGGG
AGCGGAGTACAGTATGAGAGCTCGGTTTCTCTTGGATACTTAAATCAATCGTTTCAAAAT
GCAGTTATGGAGGGGATACGCTATGGCTGTGAACAAGGATTGTATGGTTGGAATGTGACG
GACTGTAAAATCTGTTTTAAGTATGGCTTATACTATAGCCCTGTTAGTACCCCAGCAGAT
TTTCGGATGCTTGCTCCTATTGTATTGGAACAAGTCTTAAAAAAAGCTGGAACAGAATTG
TTAGAGCCATATCTTAGTTTTAAAATTTATGCGCCACAGGAATATCTTTCACGAGCATAC
AACGATGCTCCTAAATATTGTGCGAACATCGTAGACACTCAATTGAAAAATAATGAGGTC
ATTCTTAGTGGAGAAATCCCTGCTCGGTGTATTCAAAAATATCGTAGTGATTTAACTTTC
TTTACAAATGGACGTAGTGTTTGTTTAACAGAGTTAAAAGGGTACCATGTTACTACCGGT
GAACCTGTTTGCCAGCCCCGTCGTCCAAATAGTCGGATAGATAAAGTACGATATATGTTC
AATAAAATAACTTAG
>75921|NG_AMS0014|Neisseria_gonorrhoeae||Neisseria_gonorrhoeae:1-1935
ATGGAGGAAAATCACATGAAAATTATTAATATTGGAGTTTTAGCTCATGTTGATGCAGGA
AAAACTACCTTAACAGAAAGCTTATTATATAACAGTGGAGCGATTACAGAATTAGGAAGC
GTGGACAAAGGTACAACGAGGACGGATAATACGCTTTTAGAACGTCAGAGAGGAATTACA
ATTCAGACAGGAATAACCTCTTTTCAGTGGGAAAATACGAAGGTGAACATCATAGACACG
CCAGGACATATGGATTTCTTAGCAGAAGTATATCGTTCATTATCAGTTTTAGATGGGGCA
ATTCTACTGATTTCTGCAAAAGATGGCGTACAAGCACAAACTCGTATATTATTTCATGCA
CTTAGGAAAATGGGGATTCCCACAATCTTTTTTATCAATAAGATTGACCAAAATGGAATT
GATTTATCAACGGTTTATCAGGATATTAAAGAGAAACTTTCTGCCGAAATTGTAATCAAA
CAGAAGGTAGAACTGTATCCTAATATGTGTGTGACGAACTTTACCGAATCTGAACAATGG
GATATGGTAATAGAAGGAAATGATTACCTTTTGGAGAAATATACGTCTGGGAAATTATTG
GAAGCATTAGAACTCGAACAAGAGGAAAGCATAAGATTTCATAATTGTTCCCTGTTCCCT
GTTTATCACGGAAGTGCAAAAAACAATATAGGGATTGATAACCTTATAGAAGTGATTACG
AATAAATTTTATTCATCAACACATCGAGGTCAGTCTGAACTTTGCGGAAAAGTTTTCAAA
ATTGAGTATTCGGAAAAAAGACAGCGTCTTGCATATATACGTCTTTATAGTGGCGTACTG
CATTTGCGAGATCCGGTTAGAATATCGGAAAAGGAAAAAATAAAAATTACAGAAATGTAT
ACTTCAATAAATGGTGAATTATGTAAAATCGATAAGGCTTATTCCGGGGAAATTGTTATT
TTGCAGAATGAGTTTTTGAAGTTAAATAGTGTTCTTGGAGATACAAAGCTATTGCCACAG
AGAGAGAGAATTGAAAATCCCCTCCCTCTGCTGCAAACGACTGTTGAACCGAGCAAACCT
CAACAAAGGGAAATGTTACTTGATGCACTTTTAGAAATCTCCGACAGTGACCCGCTTCTG
CGATATTATGTGGATTCTGCGACACATGAAATCATACTTTCTTTCTTAGGGAAAGTACAA
ATGGAAGTGACTTGTGCTCTGCTGCAAGAAAAGTATCATGTGGAGATAGAAATAAAAGAG
CCTACAGTCATTTATATGGAAAGACCGTTAAAAAAAGCAGAGTATACCATTCACATCGAA
GTTCCACCGAATCCTTTCTGGGCTTCCATTGGTCTATCTGTAGCACCGCTTCCATTAGGG
AGCGGAGTACAGTATGAGAGCTCGGTTTCTCTTGGATACTTAAATCAATCGTTTCAAAAT
GCAGTTATGGAGGGGATACGCTATGGCTGTGAACAAGGATTGTATGGTTGGAATGTGACG
GACTGTAAAATCTGTTTTAAGTATGGCTTATACTATAGCCCTGTTAGTACCCCAGCAGAT
TTTCGGATGCTTGCTCCTATTGTATTGGAACAAGTCTTAAAAAAAGCTGGAACAGAATTG
TTAGAGCCATATCTTAGTTTTAAAATTTATGCGCCACAGGAATATCTTTCACGAGCATAC
AACGATGCTCCTAAATATTGTGCGAACATCGTAGACACTCAATTGAAAAATAATGAGGTC
ATTCTTAGTGGAGAAATCCCTGCTCGGTGTATTCAAAAATATCGTAGTGATTTAACTTTC
TTTACAAATGGACGTAGTGTTTGTTTAACAGAGTTAAAAGGGTACCATGTTACTACCGGT
GAACCTGTTTGCCAGCCCCGTCGTCCAAATAGTCGGATAGATAAAGTACGATATATGTTC
AATAAAATAACTTAG
>75928|NG_AMS0021|Neisseria_gonorrhoeae||Neisseria_gonorrhoeae:1-1935
ATGGAGGAAAATCACATGAAAATTATTAATATTGGAGTTTTAGCTCATGTTGATGCAGGA
AAAACTACCTTAACAGAAAGCTTATTATATAACAGTGGAGCGATTACAGAATTAGGAAGC
GTGGACAAAGGTACAACGAGGACGGATAATACGCTTTTAGAACGTCAGAGAGGAATTACA
ATTCAGACAGGAATAACCTCTTTTCAGTGGGAAAATACGAAGGTGAACATCATAGACACG
CCAGGACATATGGATTTCTTAGCAGAAGTATATCGTTCATTATCAGTTTTAGATGGGGCA
ATTCTACTGATTTCTGCAAAAGATGGCGTACAAGCACAAACTCGTATATTATTTCATGCA
CTTAGGAAAATGGGGATTCCCACAATCTTTTTTATCAATAAGATTGACCAAAATGGAATT
GATTTATCAACGGTTTATCAGGATATTAAAGAGAAACTTTCTGCCGAAATTGTAATCAAA
CAGAAGGTAGAACTGTATCCTAATATGTGTGTGACGAACTTTACCGAATCTGAACAATGG
GATATGGTAATAGAAGGAAATGATTACCTTTTGGAGAAATATACGTCTGGGAAATTATTG
GAAGCATTAGAACTCGAACAAGAGGAAAGCATAAGATTTCATAATTGTTCCCTGTTCCCT
GTTTATCACGGAAGTGCAAAAAACAATATAGGGATTGATAACCTTATAGAAGTGATTACG
AATAAATTTTATTCATCAACACATCGAGGTCAGTCTGAACTTTGCGGAAAAGTTTTCAAA
ATTGAGTATTCGGAAAAAAGACAGCGTCTTGCATATATACGTCTTTATAGTGGCGTACTG
CATTTGCGAGATCCGGTTAGAATATCGGAAAAGGAAAAAATAAAAATTACAGAAATGTAT
ACTTCAATAAATGGTGAATTATGTAAAATCGATAAGGCTTATTCCGGGGAAATTGTTATT
TTGCAGAATGAGTTTTTGAAGTTAAATAGTGTTCTTGGAGATACAAAGCTATTGCCACAG
AGAGAGAGAATTGAAAATCCCCTCCCTCTGCTGCAAACGACTGTTGAACCGAGCAAACCT
CAACAAAGGGAAATGTTACTTGATGCACTTTTAGAAATCTCCGACAGTGACCCGCTTCTG
CGATATTATGTGGATTCTGCGACACATGAAATCATACTTTCTTTCTTAGGGAAAGTACAA
ATGGAAGTGACTTGTGCTCTGCTGCAAGAAAAGTATCATGTGGAGATAGAAATAAAAGAG
CCTACAGTCATTTATATGGAAAGACCGTTAAAAAAAGCAGAGTATACCATTCACATCGAA
GTTCCACCGAATCCTTTCTGGGCTTCCATTGGTCTATCTGTAGCACCGCTTCCATTAGGG
AGCGGAGTACAGTATGAGAGCTCGGTTTCTCTTGGATACTTAAATCAATCGTTTCAAAAT
GCAGTTATGGAGGGGATACGCTATGGCTGTGAACAAGGATTGTATGGTTGGAATGTGACG
GACTGTAAAATCTGTTTTAAGTATGGCTTATACTATAGCCCTGTTAGTACCCCAGCAGAT
TTTCGGATGCTTGCTCCTATTGTATTGGAACAAGTCTTAAAAAAAGCTGGAACAGAATTG
TTAGAGCCATATCTTAGTTTTAAAATTTATGCGCCACAGGAATATCTTTCACGAGCATAC
AACGATGCTCCTAAATATTGTGCGAACATCGTAGACACTCAATTGAAAAATAATGAGGTC
ATTCTTAGTGGAGAAATCCCTGCTCGGTGTATTCAAAAATATCGTAGTGATTTAACTTTC
TTTACAAATGGACGTAGTGTTTGTTTAACAGAGTTAAAAGGGTACCATGTTACTACCGGT
GAACCTGTTTGCCAGCCCCGTCGTCCAAATAGTCGGATAGATAAAGTACGATATATGTTC
AATAAAATAACTTAG
>75953|NG_AMS0046|Neisseria_gonorrhoeae||Neisseria_gonorrhoeae:1-1935
ATGGAGGAAAATCACATGAAAATTATTAATATTGGAGTTTTAGCTCATGTTGATGCAGGA
AAAACTACCTTAACAGAAAGCTTATTATATAACAGTGGAGCGATTACAGAATTAGGAAGC
GTGGACAAAGGTACAACGAGGACGGATAATACGCTTTTAGAACGTCAGAGAGGAATTACA
ATTCAGACAGGAATAACCTCTTTTCAGTGGGAAAATACGAAGGTGAACATCATAGACACG
CCAGGACATATGGATTTCTTAGCAGAAGTATATCGTTCATTATCAGTTTTAGATGGGGCA
ATTCTACTGATTTCTGCAAAAGATGGCGTACAAGCACAAACTCGTATATTATTTCATGCA
CTTAGGAAAATGGGGATTCCCACAATCTTTTTTATCAATAAGATTGACCAAAATGGAATT
GATTTATCAACGGTTTATCAGGATATTAAAGAGAAACTTTCTGCCGAAATTGTAATCAAA
CAGAAGGTAGAACTGTATCCTAATATGTGTGTGACGAACTTTACCGAATCTGAACAATGG
GATATGGTAATAGAAGGAAATGATTACCTTTTGGAGAAATATACGTCTGGGAAATTATTG
GAAGCATTAGAACTCGAACAAGAGGAAAGCATAAGATTTCATAATTGTTCCCTGTTCCCT
GTTTATCACGGAAGTGCAAAAAACAATATAGGGATTGATAACCTTATAGAAGTGATTACG
AATAAATTTTATTCATCAACACATCGAGGTCAGTCTGAACTTTGCGGAAAAGTTTTCAAA
ATTGAGTATTCGGAAAAAAGACAGCGTCTTGCATATATACGTCTTTATAGTGGCGTACTG
CATTTGCGAGATCCGGTTAGAATATCGGAAAAGGAAAAAATAAAAATTACAGAAATGTAT
ACTTCAATAAATGGTGAATTATGTAAAATCGATAAGGCTTATTCCGGGGAAATTGTTATT
TTGCAGAATGAGTTTTTGAAGTTAAATAGTGTTCTTGGAGATACAAAGCTATTGCCACAG
AGAGAGAGAATTGAAAATCCCCTCCCTCTGCTGCAAACGACTGTTGAACCGAGCAAACCT
CAACAAAGGGAAATGTTACTTGATGCACTTTTAGAAATCTCCGACAGTGACCCGCTTCTG
CGATATTATGTGGATTCTGCGACACATGAAATCATACTTTCTTTCTTAGGGAAAGTACAA
ATGGAAGTGACTTGTGCTCTGCTGCAAGAAAAGTATCATGTGGAGATAGAAATAAAAGAG
CCTACAGTCATTTATATGGAAAGACCGTTAAAAAAAGCAGAGTATACCATTCACATCGAA
GTTCCACCGAATCCTTTCTGGGCTTCCATTGGTCTATCTGTAGCACCGCTTCCATTAGGG
AGCGGAGTACAGTATGAGAGCTCGGTTTCTCTTGGATACTTAAATCAATCGTTTCAAAAT
GCAGTTATGGAGGGGATACGCTATGGCTGTGAACAAGGATTGTATGGTTGGAATGTGACG
GACTGTAAAATCTGTTTTAAGTATGGCTTATACTATAGCCCTGTTAGTACCCCAGCAGAT
TTTCGGATGCTTGCTCCTATTGTATTGGAACAAGTCTTAAAAAAAGCTGGAACAGAATTG
TTAGAGCCATATCTTAGTTTTAAAATTTATGCGCCACAGGAATATCTTTCACGAGCATAC
AACGATGCTCCTAAATATTGTGCGAACATCGTAGACACTCAATTGAAAAATAATGAGGTC
ATTCTTAGTGGAGAAATCCCTGCTCGGTGTATTCAAAAATATCGTAGTGATTTAACTTTC
TTTACAAATGGACGTAGTGTTTGTTTAACAGAGTTAAAAGGGTACCATGTTACTACCGGT
GAACCTGTTTGCCAGCCCCGTCGTCCAAATAGTCGGATAGATAAAGTACGATATATGTTC
AATAAAATAACTTAG
>75957|NG_AMS0050|Neisseria_gonorrhoeae||Neisseria_gonorrhoeae:1-1935
ATGGAGGAAAATCACATGAAAATTATTAATATTGGAGTTTTAGCTCATGTTGATGCAGGA
AAAACTACCTTAACAGAAAGCTTATTATATAACAGTGGAGCGATTACAGAATTAGGAAGC
GTGGACAAAGGTACAACGAGGACGGATAATACGCTTTTAGAACGTCAGAGAGGAATTACA
ATTCAGACAGGAATAACCTCTTTTCAGTGGGAAAATACGAAGGTGAACATCATAGACACG
CCAGGACATATGGATTTCTTAGCAGAAGTATATCGTTCATTATCAGTTTTAGATGGGGCA
ATTCTACTGATTTCTGCAAAAGATGGCGTACAAGCACAAACTCGTATATTATTTCATGCA
CTTAGGAAAATGGGGATTCCCACAATCTTTTTTATCAATAAGATTGACCAAAATGGAATT
GATTTATCAACGGTTTATCAGGATATTAAAGAGAAACTTTCTGCCGAAATTGTAATCAAA
CAGAAGGTAGAACTGTATCCTAATATGTGTGTGACGAACTTTACCGAATCTGAACAATGG
GATATGGTAATAGAAGGAAATGATTACCTTTTGGAGAAATATACGTCTGGGAAATTATTG
GAAGCATTAGAACTCGAACAAGAGGAAAGCATAAGATTTCATAATTGTTCCCTGTTCCCT
GTTTATCACGGAAGTGCAAAAAACAATATAGGGATTGATAACCTTATAGAAGTGATTACG
AATAAATTTTATTCATCAACACATCGAGGTCAGTCTGAACTTTGCGGAAAAGTTTTCAAA
ATTGAGTATTCGGAAAAAAGACAGCGTCTTGCATATATACGTCTTTATAGTGGCGTACTG
CATTTGCGAGATCCGGTTAGAATATCGGAAAAGGAAAAAATAAAAATTACAGAAATGTAT
ACTTCAATAAATGGTGAATTATGTAAAATCGATAAGGCTTATTCCGGGGAAATTGTTATT
TTGCAGAATGAGTTTTTGAAGTTAAATAGTGTTCTTGGAGATACAAAGCTATTGCCACAG
AGAGAGAGAATTGAAAATCCCCTCCCTCTGCTGCAAACGACTGTTGAACCGAGCAAACCT
CAACAAAGGGAAATGTTACTTGATGCACTTTTAGAAATCTCCGACAGTGACCCGCTTCTG
CGATATTATGTGGATTCTGCGACACATGAAATCATACTTTCTTTCTTAGGGAAAGTACAA
ATGGAAGTGACTTGTGCTCTGCTGCAAGAAAAGTATCATGTGGAGATAGAAATAAAAGAG
CCTACAGTCATTTATATGGAAAGACCGTTAAAAAAAGCAGAGTATACCATTCACATCGAA
GTTCCACCGAATCCTTTCTGGGCTTCCATTGGTCTATCTGTAGCACCGCTTCCATTAGGG
AGCGGAGTACAGTATGAGAGCTCGGTTTCTCTTGGATACTTAAATCAATCGTTTCAAAAT
GCAGTTATGGAGGGGATACGCTATGGCTGTGAACAAGGATTGTATGGTTGGAATGTGACG
GACTGTAAAATCTGTTTTAAGTATGGCTTATACTATAGCCCTGTTAGTACCCCAGCAGAT
TTTCGGATGCTTGCTCCTATTGTATTGGAACAAGTCTTAAAAAAAGCTGGAACAGAATTG
TTAGAGCCATATCTTAGTTTTAAAATTTATGCGCCACAGGAATATCTTTCACGAGCATAC
AACGATGCTCCTAAATATTGTGCGAACATCGTAGACACTCAATTGAAAAATAATGAGGTC
ATTCTTAGTGGAGAAATCCCTGCTCGGTGTATTCAAAAATATCGTAGTGATTTAACTTTC
TTTACAAATGGACGTAGTGTTTGTTTAACAGAGTTAAAAGGGTACCATGTTACTACCGGT
GAACCTGTTTGCCAGCCCCGTCGTCCAAATAGTCGGATAGATAAAGTACGATATATGTTC
AATAAAATAACTTAG
>75961|NG_AMS0054|Neisseria_gonorrhoeae||Neisseria_gonorrhoeae:1-1935
ATGGAGGAAAATCACATGAAAATTATTAATATTGGAGTTTTAGCTCATGTTGATGCAGGA
AAAACTACCTTAACAGAAAGCTTATTATATAACAGTGGAGCGATTACAGAATTAGGAAGC
GTGGACAAAGGTACAACGAGGACGGATAATACGCTTTTAGAACGTCAGAGAGGAATTACA
ATTCAGACAGGAATAACCTCTTTTCAGTGGGAAAATACGAAGGTGAACATCATAGACACG
CCAGGACATATGGATTTCTTAGCAGAAGTATATCGTTCATTATCAGTTTTAGATGGGGCA
ATTCTACTGATTTCTGCAAAAGATGGCGTACAAGCACAAACTCGTATATTATTTCATGCA
CTTAGGAAAATGGGGATTCCCACAATCTTTTTTATCAATAAGATTGACCAAAATGGAATT
GATTTATCAACGGTTTATCAGGATATTAAAGAGAAACTTTCTGCCGAAATTGTAATCAAA
CAGAAGGTAGAACTGTATCCTAATATGTGTGTGACGAACTTTACCGAATCTGAACAATGG
GATATGGTAATAGAAGGAAATGATTACCTTTTGGAGAAATATACGTCTGGGAAATTATTG
GAAGCATTAGAACTCGAACAAGAGGAAAGCATAAGATTTCATAATTGTTCCCTGTTCCCT
GTTTATCACGGAAGTGCAAAAAACAATATAGGGATTGATAACCTTATAGAAGTGATTACG
AATAAATTTTATTCATCAACACATCGAGGTCAGTCTGAACTTTGCGGAAAAGTTTTCAAA
ATTGAGTATTCGGAAAAAAGACAGCGTCTTGCATATATACGTCTTTATAGTGGCGTACTG
CATTTGCGAGATCCGGTTAGAATATCGGAAAAGGAAAAAATAAAAATTACAGAAATGTAT
ACTTCAATAAATGGTGAATTATGTAAAATCGATAAGGCTTATTCCGGGGAAATTGTTATT
TTGCAGAATGAGTTTTTGAAGTTAAATAGTGTTCTTGGAGATACAAAGCTATTGCCACAG
AGAGAGAGAATTGAAAATCCCCTCCCTCTGCTGCAAACGACTGTTGAACCGAGCAAACCT
CAACAAAGGGAAATGTTACTTGATGCACTTTTAGAAATCTCCGACAGTGACCCGCTTCTG
CGATATTATGTGGATTCTGCGACACATGAAATCATACTTTCTTTCTTAGGGAAAGTACAA
ATGGAAGTGACTTGTGCTCTGCTGCAAGAAAAGTATCATGTGGAGATAGAAATAAAAGAG
CCTACAGTCATTTATATGGAAAGACCGTTAAAAAAAGCAGAGTATACCATTCACATCGAA
GTTCCACCGAATCCTTTCTGGGCTTCCATTGGTCTATCTGTAGCACCGCTTCCATTAGGG
AGCGGAGTACAGTATGAGAGCTCGGTTTCTCTTGGATACTTAAATCAATCGTTTCAAAAT
GCAGTTATGGAGGGGATACGCTATGGCTGTGAACAAGGATTGTATGGTTGGAATGTGACG
GACTGTAAAATCTGTTTTAAGTATGGCTTATACTATAGCCCTGTTAGTACCCCAGCAGAT
TTTCGGATGCTTGCTCCTATTGTATTGGAACAAGTCTTAAAAAAAGCTGGAACAGAATTG
TTAGAGCCATATCTTAGTTTTAAAATTTATGCGCCACAGGAATATCTTTCACGAGCATAC
AACGATGCTCCTAAATATTGTGCGAACATCGTAGACACTCAATTGAAAAATAATGAGGTC
ATTCTTAGTGGAGAAATCCCTGCTCGGTGTATTCAAAAATATCGTAGTGATTTAACTTTC
TTTACAAATGGACGTAGTGTTTGTTTAACAGAGTTAAAAGGGTACCATGTTACTACCGGT
GAACCTGTTTGCCAGCCCCGTCGTCCAAATAGTCGGATAGATAAAGTACGATATATGTTC
AATAAAATAACTTAG
>75985|NG_AMS0078|Neisseria_gonorrhoeae||Neisseria_gonorrhoeae:1-1935
ATGGAGGAAAATCACATGAAAATTATTAATATTGGAGTTTTAGCTCATGTTGATGCAGGA
AAAACTACCTTAACAGAAAGCTTATTATATAACAGTGGAGCGATTACAGAATTAGGAAGC
GTGGACAAAGGTACAACGAGGACGGATAATACGCTTTTAGAACGTCAGAGAGGAATTACA
ATTCAGACAGGAATAACCTCTTTTCAGTGGGAAAATACGAAGGTGAACATCATAGACACG
CCAGGACATATGGATTTCTTAGCAGAAGTATATCGTTCATTATCAGTTTTAGATGGGGCA
ATTCTACTGATTTCTGCAAAAGATGGCGTACAAGCACAAACTCGTATATTATTTCATGCA
CTTAGGAAAATGGGGATTCCCACAATCTTTTTTATCAATAAGATTGACCAAAATGGAATT
GATTTATCAACGGTTTATCAGGATATTAAAGAGAAACTTTCTGCCGAAATTGTAATCAAA
CAGAAGGTAGAACTGTATCCTAATATGTGTGTGACGAACTTTACCGAATCTGAACAATGG
GATATGGTAATAGAAGGAAATGATTACCTTTTGGAGAAATATACGTCTGGGAAATTATTG
GAAGCATTAGAACTCGAACAAGAGGAAAGCATAAGATTTCATAATTGTTCCCTGTTCCCT
GTTTATCACGGAAGTGCAAAAAACAATATAGGGATTGATAACCTTATAGAAGTGATTACG
AATAAATTTTATTCATCAACACATCGAGGTCAGTCTGAACTTTGCGGAAAAGTTTTCAAA
ATTGAGTATTCGGAAAAAAGACAGCGTCTTGCATATATACGTCTTTATAGTGGCGTACTG
CATTTGCGAGATCCGGTTAGAATATCGGAAAAGGAAAAAATAAAAATTACAGAAATGTAT
ACTTCAATAAATGGTGAATTATGTAAAATCGATAAGGCTTATTCCGGGGAAATTGTTATT
TTGCAGAATGAGTTTTTGAAGTTAAATAGTGTTCTTGGAGATACAAAGCTATTGCCACAG
AGAGAGAGAATTGAAAATCCCCTCCCTCTGCTGCAAACGACTGTTGAACCGAGCAAACCT
CAACAAAGGGAAATGTTACTTGATGCACTTTTAGAAATCTCCGACAGTGACCCGCTTCTG
CGATATTATGTGGATTCTGCGACACATGAAATCATACTTTCTTTCTTAGGGAAAGTACAA
ATGGAAGTGACTTGTGCTCTGCTGCAAGAAAAGTATCATGTGGAGATAGAAATAAAAGAG
CCTACAGTCATTTATATGGAAAGACCGTTAAAAAAAGCAGAGTATACCATTCACATCGAA
GTTCCACCGAATCCTTTCTGGGCTTCCATTGGTCTATCTGTAGCACCGCTTCCATTAGGG
AGCGGAGTACAGTATGAGAGCTCGGTTTCTCTTGGATACTTAAATCAATCGTTTCAAAAT
GCAGTTATGGAGGGGATACGCTATGGCTGTGAACAAGGATTGTATGGTTGGAATGTGACG
GACTGTAAAATCTGTTTTAAGTATGGCTTATACTATAGCCCTGTTAGTACCCCAGCAGAT
TTTCGGATGCTTGCTCCTATTGTATTGGAACAAGTCTTAAAAAAAGCTGGAACAGAATTG
TTAGAGCCATATCTTAGTTTTAAAATTTATGCGCCACAGGAATATCTTTCACGAGCATAC
AACGATGCTCCTAAATATTGTGCGAACATCGTAGACACTCAATTGAAAAATAATGAGGTC
ATTCTTAGTGGAGAAATCCCTGCTCGGTGTATTCAAAAATATCGTAGTGATTTAACTTTC
TTTACAAATGGACGTAGTGTTTGTTTAACAGAGTTAAAAGGGTACCATGTTACTACCGGT
GAACCTGTTTGCCAGCCCCGTCGTCCAAATAGTCGGATAGATAAAGTACGATATATGTTC
AATAAAATAACTTAG
>76067|NG_AMS0164|Neisseria_gonorrhoeae||Neisseria_gonorrhoeae:1-1935
ATGGAGGAAAATCACATGAAAATTATTAATATTGGAGTTTTAGCTCATGTTGATGCAGGA
AAAACTACCTTAACAGAAAGCTTATTATATAACAGTGGAGCGATTACAGAATTAGGAAGC
GTGGACAAAGGTACAACGAGGACGGATAATACGCTTTTAGAACGTCAGAGAGGAATTACA
ATTCAGACAGGAATAACCTCTTTTCAGTGGGAAAATACGAAGGTGAACATCATAGACACG
CCAGGACATATGGATTTCTTAGCAGAAGTATATCGTTCATTATCAGTTTTAGATGGGGCA
ATTCTACTGATTTCTGCAAAAGATGGCGTACAAGCACAAACTCGTATATTATTTCATGCA
CTTAGGAAAATGGGGATTCCCACAATCTTTTTTATCAATAAGATTGACCAAAATGGAATT
GATTTATCAACGGTTTATCAGGATATTAAAGAGAAACTTTCTGCCGAAATTGTAATCAAA
CAGAAGGTAGAACTGTATCCTAATATGTGTGTGACGAACTTTACCGAATCTGAACAATGG
GATATGGTAATAGAAGGAAATGATTACCTTTTGGAGAAATATACGTCTGGGAAATTATTG
GAAGCATTAGAACTCGAACAAGAGGAAAGCATAAGATTTCATAATTGTTCCCTGTTCCCT
GTTTATCACGGAAGTGCAAAAAACAATATAGGGATTGATAACCTTATAGAAGTGATTACG
AATAAATTTTATTCATCAACACATCGAGGTCAGTCTGAACTTTGCGGAAAAGTTTTCAAA
ATTGAGTATTCGGAAAAAAGACAGCGTCTTGCATATATACGTCTTTATAGTGGCGTACTG
CATTTGCGAGATCCGGTTAGAATATCGGAAAAGGAAAAAATAAAAATTACAGAAATGTAT
ACTTCAATAAATGGTGAATTATGTAAAATCGATAAGGCTTATTCCGGGGAAATTGTTATT
TTGCAGAATGAGTTTTTGAAGTTAAATAGTGTTCTTGGAGATACAAAGCTATTGCCACAG
AGAGAGAGAATTGAAAATCCCCTCCCTCTGCTGCAAACGACTGTTGAACCGAGCAAACCT
CAACAAAGGGAAATGTTACTTGATGCACTTTTAGAAATCTCCGACAGTGACCCGCTTCTG
CGATATTATGTGGATTCTGCGACACATGAAATCATACTTTCTTTCTTAGGGAAAGTACAA
ATGGAAGTGACTTGTGCTCTGCTGCAAGAAAAGTATCATGTGGAGATAGAAATAAAAGAG
CCTACAGTCATTTATATGGAAAGACCGTTAAAAAAAGCAGAGTATACCATTCACATCGAA
GTTCCACCGAATCCTTTCTGGGCTTCCATTGGTCTATCTGTAGCACCGCTTCCATTAGGG
AGCGGAGTACAGTATGAGAGCTCGGTTTCTCTTGGATACTTAAATCAATCGTTTCAAAAT
GCAGTTATGGAGGGGATACGCTATGGCTGTGAACAAGGATTGTATGGTTGGAATGTGACG
GACTGTAAAATCTGTTTTAAGTATGGCTTATACTATAGCCCTGTTAGTACCCCAGCAGAT
TTTCGGATGCTTGCTCCTATTGTATTGGAACAAGTCTTAAAAAAAGCTGGAACAGAATTG
TTAGAGCCATATCTTAGTTTTAAAATTTATGCGCCACAGGAATATCTTTCACGAGCATAC
AACGATGCTCCTAAATATTGTGCGAACATCGTAGACACTCAATTGAAAAATAATGAGGTC
ATTCTTAGTGGAGAAATCCCTGCTCGGTGTATTCAAAAATATCGTAGTGATTTAACTTTC
TTTACAAATGGACGTAGTGTTTGTTTAACAGAGTTAAAAGGGTACCATGTTACTACCGGT
GAACCTGTTTGCCAGCCCCGTCGTCCAAATAGTCGGATAGATAAAGTACGATATATGTTC
AATAAAATAACTTAG
>76069|NG_AMS0168|Neisseria_gonorrhoeae||Neisseria_gonorrhoeae:1-1935
ATGGAGGAAAATCACATGAAAATTATTAATATTGGAGTTTTAGCTCATGTTGATGCAGGA
AAAACTACCTTAACAGAAAGCTTATTATATAACAGTGGAGCGATTACAGAATTAGGAAGC
GTGGACAAAGGTACAACGAGGACGGATAATACGCTTTTAGAACGTCAGAGAGGAATTACA
ATTCAGACAGGAATAACCTCTTTTCAGTGGGAAAATACGAAGGTGAACATCATAGACACG
CCAGGACATATGGATTTCTTAGCAGAAGTATATCGTTCATTATCAGTTTTAGATGGGGCA
ATTCTACTGATTTCTGCAAAAGATGGCGTACAAGCACAAACTCGTATATTATTTCATGCA
CTTAGGAAAATGGGGATTCCCACAATCTTTTTTATCAATAAGATTGACCAAAATGGAATT
GATTTATCAACGGTTTATCAGGATATTAAAGAGAAACTTTCTGCCGAAATTGTAATCAAA
CAGAAGGTAGAACTGTATCCTAATATGTGTGTGACGAACTTTACCGAATCTGAACAATGG
GATATGGTAATAGAAGGAAATGATTACCTTTTGGAGAAATATACGTCTGGGAAATTATTG
GAAGCATTAGAACTCGAACAAGAGGAAAGCATAAGATTTCATAATTGTTCCCTGTTCCCT
GTTTATCACGGAAGTGCAAAAAACAATATAGGGATTGATAACCTTATAGAAGTGATTACG
AATAAATTTTATTCATCAACACATCGAGGTCAGTCTGAACTTTGCGGAAAAGTTTTCAAA
ATTGAGTATTCGGAAAAAAGACAGCGTCTTGCATATATACGTCTTTATAGTGGCGTACTG
CATTTGCGAGATCCGGTTAGAATATCGGAAAAGGAAAAAATAAAAATTACAGAAATGTAT
ACTTCAATAAATGGTGAATTATGTAAAATCGATAAGGCTTATTCCGGGGAAATTGTTATT
TTGCAGAATGAGTTTTTGAAGTTAAATAGTGTTCTTGGAGATACAAAGCTATTGCCACAG
AGAGAGAGAATTGAAAATCCCCTCCCTCTGCTGCAAACGACTGTTGAACCGAGCAAACCT
CAACAAAGGGAAATGTTACTTGATGCACTTTTAGAAATCTCCGACAGTGACCCGCTTCTG
CGATATTATGTGGATTCTGCGACACATGAAATCATACTTTCTTTCTTAGGGAAAGTACAA
ATGGAAGTGACTTGTGCTCTGCTGCAAGAAAAGTATCATGTGGAGATAGAAATAAAAGAG
CCTACAGTCATTTATATGGAAAGACCGTTAAAAAAAGCAGAGTATACCATTCACATCGAA
GTTCCACCGAATCCTTTCTGGGCTTCCATTGGTCTATCTGTAGCACCGCTTCCATTAGGG
AGCGGAGTACAGTATGAGAGCTCGGTTTCTCTTGGATACTTAAATCAATCGTTTCAAAAT
GCAGTTATGGAGGGGATACGCTATGGCTGTGAACAAGGATTGTATGGTTGGAATGTGACG
GACTGTAAAATCTGTTTTAAGTATGGCTTATACTATAGCCCTGTTAGTACCCCAGCAGAT
TTTCGGATGCTTGCTCCTATTGTATTGGAACAAGTCTTAAAAAAAGCTGGAACAGAATTG
TTAGAGCCATATCTTAGTTTTAAAATTTATGCGCCACAGGAATATCTTTCACGAGCATAC
AACGATGCTCCTAAATATTGTGCGAACATCGTAGACACTCAATTGAAAAATAATGAGGTC
ATTCTTAGTGGAGAAATCCCTGCTCGGTGTATTCAAAAATATCGTAGTGATTTAACTTTC
TTTACAAATGGACGTAGTGTTTGTTTAACAGAGTTAAAAGGGTACCATGTTACTACCGGT
GAACCTGTTTGCCAGCCCCGTCGTCCAAATAGTCGGATAGATAAAGTACGATATATGTTC
AATAAAATAACTTAG
>76073|NG_AMS0174|Neisseria_gonorrhoeae||Neisseria_gonorrhoeae:1-1935
ATGGAGGAAAATCACATGAAAATTATTAATATTGGAGTTTTAGCTCATGTTGATGCAGGA
AAAACTACCTTAACAGAAAGCTTATTATATAACAGTGGAGCGATTACAGAATTAGGAAGC
GTGGACAAAGGTACAACGAGGACGGATAATACGCTTTTAGAACGTCAGAGAGGAATTACA
ATTCAGACAGGAATAACCTCTTTTCAGTGGGAAAATACGAAGGTGAACATCATAGACACG
CCAGGACATATGGATTTCTTAGCAGAAGTATATCGTTCATTATCAGTTTTAGATGGGGCA
ATTCTACTGATTTCTGCAAAAGATGGCGTACAAGCACAAACTCGTATATTATTTCATGCA
CTTAGGAAAATGGGGATTCCCACAATCTTTTTTATCAATAAGATTGACCAAAATGGAATT
GATTTATCAACGGTTTATCAGGATATTAAAGAGAAACTTTCTGCCGAAATTGTAATCAAA
CAGAAGGTAGAACTGTATCCTAATATGTGTGTGACGAACTTTACCGAATCTGAACAATGG
GATATGGTAATAGAAGGAAATGATTACCTTTTGGAGAAATATACGTCTGGGAAATTATTG
GAAGCATTAGAACTCGAACAAGAGGAAAGCATAAGATTTCATAATTGTTCCCTGTTCCCT
GTTTATCACGGAAGTGCAAAAAACAATATAGGGATTGATAACCTTATAGAAGTGATTACG
AATAAATTTTATTCATCAACACATCGAGGTCAGTCTGAACTTTGCGGAAAAGTTTTCAAA
ATTGAGTATTCGGAAAAAAGACAGCGTCTTGCATATATACGTCTTTATAGTGGCGTACTG
CATTTGCGAGATCCGGTTAGAATATCGGAAAAGGAAAAAATAAAAATTACAGAAATGTAT
ACTTCAATAAATGGTGAATTATGTAAAATCGATAAGGCTTATTCCGGGGAAATTGTTATT
TTGCAGAATGAGTTTTTGAAGTTAAATAGTGTTCTTGGAGATACAAAGCTATTGCCACAG
AGAGAGAGAATTGAAAATCCCCTCCCTCTGCTGCAAACGACTGTTGAACCGAGCAAACCT
CAACAAAGGGAAATGTTACTTGATGCACTTTTAGAAATCTCCGACAGTGACCCGCTTCTG
CGATATTATGTGGATTCTGCGACACATGAAATCATACTTTCTTTCTTAGGGAAAGTACAA
ATGGAAGTGACTTGTGCTCTGCTGCAAGAAAAGTATCATGTGGAGATAGAAATAAAAGAG
CCTACAGTCATTTATATGGAAAGACCGTTAAAAAAAGCAGAGTATACCATTCACATCGAA
GTTCCACCGAATCCTTTCTGGGCTTCCATTGGTCTATCTGTAGCACCGCTTCCATTAGGG
AGCGGAGTACAGTATGAGAGCTCGGTTTCTCTTGGATACTTAAATCAATCGTTTCAAAAT
GCAGTTATGGAGGGGATACGCTATGGCTGTGAACAAGGATTGTATGGTTGGAATGTGACG
GACTGTAAAATCTGTTTTAAGTATGGCTTATACTATAGCCCTGTTAGTACCCCAGCAGAT
TTTCGGATGCTTGCTCCTATTGTATTGGAACAAGTCTTAAAAAAAGCTGGAACAGAATTG
TTAGAGCCATATCTTAGTTTTAAAATTTATGCGCCACAGGAATATCTTTCACGAGCATAC
AACGATGCTCCTAAATATTGTGCGAACATCGTAGACACTCAATTGAAAAATAATGAGGTC
ATTCTTAGTGGAGAAATCCCTGCTCGGTGTATTCAAAAATATCGTAGTGATTTAACTTTC
TTTACAAATGGACGTAGTGTTTGTTTAACAGAGTTAAAAGGGTACCATGTTACTACCGGT
GAACCTGTTTGCCAGCCCCGTCGTCCAAATAGTCGGATAGATAAAGTACGATATATGTTC
AATAAAATAACTTAG
>76084|NG_AMS0189|Neisseria_gonorrhoeae||Neisseria_gonorrhoeae:1-1935
ATGGAGGAAAATCACATGAAAATTATTAATATTGGAGTTTTAGCTCATGTTGATGCAGGA
AAAACTACCTTAACAGAAAGCTTATTATATAACAGTGGAGCGATTACAGAATTAGGAAGC
GTGGACAAAGGTACAACGAGGACGGATAATACGCTTTTAGAACGTCAGAGAGGAATTACA
ATTCAGACAGGAATAACCTCTTTTCAGTGGGAAAATACGAAGGTGAACATCATAGACACG
CCAGGACATATGGATTTCTTAGCAGAAGTATATCGTTCATTATCAGTTTTAGATGGGGCA
ATTCTACTGATTTCTGCAAAAGATGGCGTACAAGCACAAACTCGTATATTATTTCATGCA
CTTAGGAAAATGGGGATTCCCACAATCTTTTTTATCAATAAGATTGACCAAAATGGAATT
GATTTATCAACGGTTTATCAGGATATTAAAGAGAAACTTTCTGCCGAAATTGTAATCAAA
CAGAAGGTAGAACTGTATCCTAATATGTGTGTGACGAACTTTACCGAATCTGAACAATGG
GATATGGTAATAGAAGGAAATGATTACCTTTTGGAGAAATATACGTCTGGGAAATTATTG
GAAGCATTAGAACTCGAACAAGAGGAAAGCATAAGATTTCATAATTGTTCCCTGTTCCCT
GTTTATCACGGAAGTGCAAAAAACAATATAGGGATTGATAACCTTATAGAAGTGATTACG
AATAAATTTTATTCATCAACACATCGAGGTCAGTCTGAACTTTGCGGAAAAGTTTTCAAA
ATTGAGTATTCGGAAAAAAGACAGCGTCTTGCATATATACGTCTTTATAGTGGCGTACTG
CATTTGCGAGATCCGGTTAGAATATCGGAAAAGGAAAAAATAAAAATTACAGAAATGTAT
ACTTCAATAAATGGTGAATTATGTAAAATCGATAAGGCTTATTCCGGGGAAATTGTTATT
TTGCAGAATGAGTTTTTGAAGTTAAATAGTGTTCTTGGAGATACAAAGCTATTGCCACAG
AGAGAGAGAATTGAAAATCCCCTCCCTCTGCTGCAAACGACTGTTGAACCGAGCAAACCT
CAACAAAGGGAAATGTTACTTGATGCACTTTTAGAAATCTCCGACAGTGACCCGCTTCTG
CGATATTATGTGGATTCTGCGACACATGAAATCATACTTTCTTTCTTAGGGAAAGTACAA
ATGGAAGTGACTTGTGCTCTGCTGCAAGAAAAGTATCATGTGGAGATAGAAATAAAAGAG
CCTACAGTCATTTATATGGAAAGACCGTTAAAAAAAGCAGAGTATACCATTCACATCGAA
GTTCCACCGAATCCTTTCTGGGCTTCCATTGGTCTATCTGTAGCACCGCTTCCATTAGGG
AGCGGAGTACAGTATGAGAGCTCGGTTTCTCTTGGATACTTAAATCAATCGTTTCAAAAT
GCAGTTATGGAGGGGATACGCTATGGCTGTGAACAAGGATTGTATGGTTGGAATGTGACG
GACTGTAAAATCTGTTTTAAGTATGGCTTATACTATAGCCCTGTTAGTACCCCAGCAGAT
TTTCGGATGCTTGCTCCTATTGTATTGGAACAAGTCTTAAAAAAAGCTGGAACAGAATTG
TTAGAGCCATATCTTAGTTTTAAAATTTATGCGCCACAGGAATATCTTTCACGAGCATAC
AACGATGCTCCTAAATATTGTGCGAACATCGTAGACACTCAATTGAAAAATAATGAGGTC
ATTCTTAGTGGAGAAATCCCTGCTCGGTGTATTCAAAAATATCGTAGTGATTTAACTTTC
TTTACAAATGGACGTAGTGTTTGTTTAACAGAGTTAAAAGGGTACCATGTTACTACCGGT
GAACCTGTTTGCCAGCCCCGTCGTCCAAATAGTCGGATAGATAAAGTACGATATATGTTC
AATAAAATAACTTAG
>76091|NG_AMS0197|Neisseria_gonorrhoeae||Neisseria_gonorrhoeae:1-1935
ATGGAGGAAAATCACATGAAAATTATTAATATTGGAGTTTTAGCTCATGTTGATGCAGGA
AAAACTACCTTAACAGAAAGCTTATTATATAACAGTGGAGCGATTACAGAATTAGGAAGC
GTGGACAAAGGTACAACGAGGACGGATAATACGCTTTTAGAACGTCAGAGAGGAATTACA
ATTCAGACAGGAATAACCTCTTTTCAGTGGGAAAATACGAAGGTGAACATCATAGACACG
CCAGGACATATGGATTTCTTAGCAGAAGTATATCGTTCATTATCAGTTTTAGATGGGGCA
ATTCTACTGATTTCTGCAAAAGATGGCGTACAAGCACAAACTCGTATATTATTTCATGCA
CTTAGGAAAATGGGGATTCCCACAATCTTTTTTATCAATAAGATTGACCAAAATGGAATT
GATTTATCAACGGTTTATCAGGATATTAAAGAGAAACTTTCTGCCGAAATTGTAATCAAA
CAGAAGGTAGAACTGTATCCTAATATGTGTGTGACGAACTTTACCGAATCTGAACAATGG
GATATGGTAATAGAAGGAAATGATTACCTTTTGGAGAAATATACGTCTGGGAAATTATTG
GAAGCATTAGAACTCGAACAAGAGGAAAGCATAAGATTTCATAATTGTTCCCTGTTCCCT
GTTTATCACGGAAGTGCAAAAAACAATATAGGGATTGATAACCTTATAGAAGTGATTACG
AATAAATTTTATTCATCAACACATCGAGGTCAGTCTGAACTTTGCGGAAAAGTTTTCAAA
ATTGAGTATTCGGAAAAAAGACAGCGTCTTGCATATATACGTCTTTATAGTGGCGTACTG
CATTTGCGAGATCCGGTTAGAATATCGGAAAAGGAAAAAATAAAAATTACAGAAATGTAT
ACTTCAATAAATGGTGAATTATGTAAAATCGATAAGGCTTATTCCGGGGAAATTGTTATT
TTGCAGAATGAGTTTTTGAAGTTAAATAGTGTTCTTGGAGATACAAAGCTATTGCCACAG
AGAGAGAGAATTGAAAATCCCCTCCCTCTGCTGCAAACGACTGTTGAACCGAGCAAACCT
CAACAAAGGGAAATGTTACTTGATGCACTTTTAGAAATCTCCGACAGTGACCCGCTTCTG
CGATATTATGTGGATTCTGCGACACATGAAATCATACTTTCTTTCTTAGGGAAAGTACAA
ATGGAAGTGACTTGTGCTCTGCTGCAAGAAAAGTATCATGTGGAGATAGAAATAAAAGAG
CCTACAGTCATTTATATGGAAAGACCGTTAAAAAAAGCAGAGTATACCATTCACATCGAA
GTTCCACCGAATCCTTTCTGGGCTTCCATTGGTCTATCTGTAGCACCGCTTCCATTAGGG
AGCGGAGTACAGTATGAGAGCTCGGTTTCTCTTGGATACTTAAATCAATCGTTTCAAAAT
GCAGTTATGGAGGGGATACGCTATGGCTGTGAACAAGGATTGTATGGTTGGAATGTGACG
GACTGTAAAATCTGTTTTAAGTATGGCTTATACTATAGCCCTGTTAGTACCCCAGCAGAT
TTTCGGATGCTTGCTCCTATTGTATTGGAACAAGTCTTAAAAAAAGCTGGAACAGAATTG
TTAGAGCCATATCTTAGTTTTAAAATTTATGCGCCACAGGAATATCTTTCACGAGCATAC
AACGATGCTCCTAAATATTGTGCGAACATCGTAGACACTCAATTGAAAAATAATGAGGTC
ATTCTTAGTGGAGAAATCCCTGCTCGGTGTATTCAAAAATATCGTAGTGATTTAACTTTC
TTTACAAATGGACGTAGTGTTTGTTTAACAGAGTTAAAAGGGTACCATGTTACTACCGGT
GAACCTGTTTGCCAGCCCCGTCGTCCAAATAGTCGGATAGATAAAGTACGATATATGTTC
AATAAAATAACTTAG
>76094|NG_AMS0201|Neisseria_gonorrhoeae||Neisseria_gonorrhoeae:1-1935
ATGGAGGAAAATCACATGAAAATTATTAATATTGGAGTTTTAGCTCATGTTGATGCAGGA
AAAACTACCTTAACAGAAAGCTTATTATATAACAGTGGAGCGATTACAGAATTAGGAAGC
GTGGACAAAGGTACAACGAGGACGGATAATACGCTTTTAGAACGTCAGAGAGGAATTACA
ATTCAGACAGGAATAACCTCTTTTCAGTGGGAAAATACGAAGGTGAACATCATAGACACG
CCAGGACATATGGATTTCTTAGCAGAAGTATATCGTTCATTATCAGTTTTAGATGGGGCA
ATTCTACTGATTTCTGCAAAAGATGGCGTACAAGCACAAACTCGTATATTATTTCATGCA
CTTAGGAAAATGGGGATTCCCACAATCTTTTTTATCAATAAGATTGACCAAAATGGAATT
GATTTATCAACGGTTTATCAGGATATTAAAGAGAAACTTTCTGCCGAAATTGTAATCAAA
CAGAAGGTAGAACTGTATCCTAATATGTGTGTGACGAACTTTACCGAATCTGAACAATGG
GATATGGTAATAGAAGGAAATGATTACCTTTTGGAGAAATATACGTCTGGGAAATTATTG
GAAGCATTAGAACTCGAACAAGAGGAAAGCATAAGATTTCATAATTGTTCCCTGTTCCCT
GTTTATCACGGAAGTGCAAAAAACAATATAGGGATTGATAACCTTATAGAAGTGATTACG
AATAAATTTTATTCATCAACACATCGAGGTCAGTCTGAACTTTGCGGAAAAGTTTTCAAA
ATTGAGTATTCGGAAAAAAGACAGCGTCTTGCATATATACGTCTTTATAGTGGCGTACTG
CATTTGCGAGATCCGGTTAGAATATCGGAAAAGGAAAAAATAAAAATTACAGAAATGTAT
ACTTCAATAAATGGTGAATTATGTAAAATCGATAAGGCTTATTCCGGGGAAATTGTTATT
TTGCAGAATGAGTTTTTGAAGTTAAATAGTGTTCTTGGAGATACAAAGCTATTGCCACAG
AGAGAGAGAATTGAAAATCCCCTCCCTCTGCTGCAAACGACTGTTGAACCGAGCAAACCT
CAACAAAGGGAAATGTTACTTGATGCACTTTTAGAAATCTCCGACAGTGACCCGCTTCTG
CGATATTATGTGGATTCTGCGACACATGAAATCATACTTTCTTTCTTAGGGAAAGTACAA
ATGGAAGTGACTTGTGCTCTGCTGCAAGAAAAGTATCATGTGGAGATAGAAATAAAAGAG
CCTACAGTCATTTATATGGAAAGACCGTTAAAAAAAGCAGAGTATACCATTCACATCGAA
GTTCCACCGAATCCTTTCTGGGCTTCCATTGGTCTATCTGTAGCACCGCTTCCATTAGGG
AGCGGAGTACAGTATGAGAGCTCGGTTTCTCTTGGATACTTAAATCAATCGTTTCAAAAT
GCAGTTATGGAGGGGATACGCTATGGCTGTGAACAAGGATTGTATGGTTGGAATGTGACG
GACTGTAAAATCTGTTTTAAGTATGGCTTATACTATAGCCCTGTTAGTACCCCAGCAGAT
TTTCGGATGCTTGCTCCTATTGTATTGGAACAAGTCTTAAAAAAAGCTGGAACAGAATTG
TTAGAGCCATATCTTAGTTTTAAAATTTATGCGCCACAGGAATATCTTTCACGAGCATAC
AACGATGCTCCTAAATATTGTGCGAACATCGTAGACACTCAATTGAAAAATAATGAGGTC
ATTCTTAGTGGAGAAATCCCTGCTCGGTGTATTCAAAAATATCGTAGTGATTTAACTTTC
TTTACAAATGGACGTAGTGTTTGTTTAACAGAGTTAAAAGGGTACCATGTTACTACCGGT
GAACCTGTTTGCCAGCCCCGTCGTCCAAATAGTCGGATAGATAAAGTACGATATATGTTC
AATAAAATAACTTAG
>76095|NG_AMS0202|Neisseria_gonorrhoeae||Neisseria_gonorrhoeae:1-1935
ATGGAGGAAAATCACATGAAAATTATTAATATTGGAGTTTTAGCTCATGTTGATGCAGGA
AAAACTACCTTAACAGAAAGCTTATTATATAACAGTGGAGCGATTACAGAATTAGGAAGC
GTGGACAAAGGTACAACGAGGACGGATAATACGCTTTTAGAACGTCAGAGAGGAATTACA
ATTCAGACAGGAATAACCTCTTTTCAGTGGGAAAATACGAAGGTGAACATCATAGACACG
CCAGGACATATGGATTTCTTAGCAGAAGTATATCGTTCATTATCAGTTTTAGATGGGGCA
ATTCTACTGATTTCTGCAAAAGATGGCGTACAAGCACAAACTCGTATATTATTTCATGCA
CTTAGGAAAATGGGGATTCCCACAATCTTTTTTATCAATAAGATTGACCAAAATGGAATT
GATTTATCAACGGTTTATCAGGATATTAAAGAGAAACTTTCTGCCGAAATTGTAATCAAA
CAGAAGGTAGAACTGTATCCTAATATGTGTGTGACGAACTTTACCGAATCTGAACAATGG
GATATGGTAATAGAAGGAAATGATTACCTTTTGGAGAAATATACGTCTGGGAAATTATTG
GAAGCATTAGAACTCGAACAAGAGGAAAGCATAAGATTTCATAATTGTTCCCTGTTCCCT
GTTTATCACGGAAGTGCAAAAAACAATATAGGGATTGATAACCTTATAGAAGTGATTACG
AATAAATTTTATTCATCAACACATCGAGGTCAGTCTGAACTTTGCGGAAAAGTTTTCAAA
ATTGAGTATTCGGAAAAAAGACAGCGTCTTGCATATATACGTCTTTATAGTGGCGTACTG
CATTTGCGAGATCCGGTTAGAATATCGGAAAAGGAAAAAATAAAAATTACAGAAATGTAT
ACTTCAATAAATGGTGAATTATGTAAAATCGATAAGGCTTATTCCGGGGAAATTGTTATT
TTGCAGAATGAGTTTTTGAAGTTAAATAGTGTTCTTGGAGATACAAAGCTATTGCCACAG
AGAGAGAGAATTGAAAATCCCCTCCCTCTGCTGCAAACGACTGTTGAACCGAGCAAACCT
CAACAAAGGGAAATGTTACTTGATGCACTTTTAGAAATCTCCGACAGTGACCCGCTTCTG
CGATATTATGTGGATTCTGCGACACATGAAATCATACTTTCTTTCTTAGGGAAAGTACAA
ATGGAAGTGACTTGTGCTCTGCTGCAAGAAAAGTATCATGTGGAGATAGAAATAAAAGAG
CCTACAGTCATTTATATGGAAAGACCGTTAAAAAAAGCAGAGTATACCATTCACATCGAA
GTTCCACCGAATCCTTTCTGGGCTTCCATTGGTCTATCTGTAGCACCGCTTCCATTAGGG
AGCGGAGTACAGTATGAGAGCTCGGTTTCTCTTGGATACTTAAATCAATCGTTTCAAAAT
GCAGTTATGGAGGGGATACGCTATGGCTGTGAACAAGGATTGTATGGTTGGAATGTGACG
GACTGTAAAATCTGTTTTAAGTATGGCTTATACTATAGCCCTGTTAGTACCCCAGCAGAT
TTTCGGATGCTTGCTCCTATTGTATTGGAACAAGTCTTAAAAAAAGCTGGAACAGAATTG
TTAGAGCCATATCTTAGTTTTAAAATTTATGCGCCACAGGAATATCTTTCACGAGCATAC
AACGATGCTCCTAAATATTGTGCGAACATCGTAGACACTCAATTGAAAAATAATGAGGTC
ATTCTTAGTGGAGAAATCCCTGCTCGGTGTATTCAAAAATATCGTAGTGATTTAACTTTC
TTTACAAATGGACGTAGTGTTTGTTTAACAGAGTTAAAAGGGTACCATGTTACTACCGGT
GAACCTGTTTGCCAGCCCCGTCGTCCAAATAGTCGGATAGATAAAGTACGATATATGTTC
AATAAAATAACTTAG
>76098|NG_AMS0206|Neisseria_gonorrhoeae||Neisseria_gonorrhoeae:1-1935
ATGGAGGAAAATCACATGAAAATTATTAATATTGGAGTTTTAGCTCATGTTGATGCAGGA
AAAACTACCTTAACAGAAAGCTTATTATATAACAGTGGAGCGATTACAGAATTAGGAAGC
GTGGACAAAGGTACAACGAGGACGGATAATACGCTTTTAGAACGTCAGAGAGGAATTACA
ATTCAGACAGGAATAACCTCTTTTCAGTGGGAAAATACGAAGGTGAACATCATAGACACG
CCAGGACATATGGATTTCTTAGCAGAAGTATATCGTTCATTATCAGTTTTAGATGGGGCA
ATTCTACTGATTTCTGCAAAAGATGGCGTACAAGCACAAACTCGTATATTATTTCATGCA
CTTAGGAAAATGGGGATTCCCACAATCTTTTTTATCAATAAGATTGACCAAAATGGAATT
GATTTATCAACGGTTTATCAGGATATTAAAGAGAAACTTTCTGCCGAAATTGTAATCAAA
CAGAAGGTAGAACTGTATCCTAATATGTGTGTGACGAACTTTACCGAATCTGAACAATGG
GATATGGTAATAGAAGGAAATGATTACCTTTTGGAGAAATATACGTCTGGGAAATTATTG
GAAGCATTAGAACTCGAACAAGAGGAAAGCATAAGATTTCATAATTGTTCCCTGTTCCCT
GTTTATCACGGAAGTGCAAAAAACAATATAGGGATTGATAACCTTATAGAAGTGATTACG
AATAAATTTTATTCATCAACACATCGAGGTCAGTCTGAACTTTGCGGAAAAGTTTTCAAA
ATTGAGTATTCGGAAAAAAGACAGCGTCTTGCATATATACGTCTTTATAGTGGCGTACTG
CATTTGCGAGATCCGGTTAGAATATCGGAAAAGGAAAAAATAAAAATTACAGAAATGTAT
ACTTCAATAAATGGTGAATTATGTAAAATCGATAAGGCTTATTCCGGGGAAATTGTTATT
TTGCAGAATGAGTTTTTGAAGTTAAATAGTGTTCTTGGAGATACAAAGCTATTGCCACAG
AGAGAGAGAATTGAAAATCCCCTCCCTCTGCTGCAAACGACTGTTGAACCGAGCAAACCT
CAACAAAGGGAAATGTTACTTGATGCACTTTTAGAAATCTCCGACAGTGACCCGCTTCTG
CGATATTATGTGGATTCTGCGACACATGAAATCATACTTTCTTTCTTAGGGAAAGTACAA
ATGGAAGTGACTTGTGCTCTGCTGCAAGAAAAGTATCATGTGGAGATAGAAATAAAAGAG
CCTACAGTCATTTATATGGAAAGACCGTTAAAAAAAGCAGAGTATACCATTCACATCGAA
GTTCCACCGAATCCTTTCTGGGCTTCCATTGGTCTATCTGTAGCACCGCTTCCATTAGGG
AGCGGAGTACAGTATGAGAGCTCGGTTTCTCTTGGATACTTAAATCAATCGTTTCAAAAT
GCAGTTATGGAGGGGATACGCTATGGCTGTGAACAAGGATTGTATGGTTGGAATGTGACG
GACTGTAAAATCTGTTTTAAGTATGGCTTATACTATAGCCCTGTTAGTACCCCAGCAGAT
TTTCGGATGCTTGCTCCTATTGTATTGGAACAAGTCTTAAAAAAAGCTGGAACAGAATTG
TTAGAGCCATATCTTAGTTTTAAAATTTATGCGCCACAGGAATATCTTTCACGAGCATAC
AACGATGCTCCTAAATATTGTGCGAACATCGTAGACACTCAATTGAAAAATAATGAGGTC
ATTCTTAGTGGAGAAATCCCTGCTCGGTGTATTCAAAAATATCGTAGTGATTTAACTTTC
TTTACAAATGGACGTAGTGTTTGTTTAACAGAGTTAAAAGGGTACCATGTTACTACCGGT
GAACCTGTTTGCCAGCCCCGTCGTCCAAATAGTCGGATAGATAAAGTACGATATATGTTC
AATAAAATAACTTAG
>76101|NG_AMS0209|Neisseria_gonorrhoeae||Neisseria_gonorrhoeae:1-1935
ATGGAGGAAAATCACATGAAAATTATTAATATTGGAGTTTTAGCTCATGTTGATGCAGGA
AAAACTACCTTAACAGAAAGCTTATTATATAACAGTGGAGCGATTACAGAATTAGGAAGC
GTGGACAAAGGTACAACGAGGACGGATAATACGCTTTTAGAACGTCAGAGAGGAATTACA
ATTCAGACAGGAATAACCTCTTTTCAGTGGGAAAATACGAAGGTGAACATCATAGACACG
CCAGGACATATGGATTTCTTAGCAGAAGTATATCGTTCATTATCAGTTTTAGATGGGGCA
ATTCTACTGATTTCTGCAAAAGATGGCGTACAAGCACAAACTCGTATATTATTTCATGCA
CTTAGGAAAATGGGGATTCCCACAATCTTTTTTATCAATAAGATTGACCAAAATGGAATT
GATTTATCAACGGTTTATCAGGATATTAAAGAGAAACTTTCTGCCGAAATTGTAATCAAA
CAGAAGGTAGAACTGTATCCTAATATGTGTGTGACGAACTTTACCGAATCTGAACAATGG
GATATGGTAATAGAAGGAAATGATTACCTTTTGGAGAAATATACGTCTGGGAAATTATTG
GAAGCATTAGAACTCGAACAAGAGGAAAGCATAAGATTTCATAATTGTTCCCTGTTCCCT
GTTTATCACGGAAGTGCAAAAAACAATATAGGGATTGATAACCTTATAGAAGTGATTACG
AATAAATTTTATTCATCAACACATCGAGGTCAGTCTGAACTTTGCGGAAAAGTTTTCAAA
ATTGAGTATTCGGAAAAAAGACAGCGTCTTGCATATATACGTCTTTATAGTGGCGTACTG
CATTTGCGAGATCCGGTTAGAATATCGGAAAAGGAAAAAATAAAAATTACAGAAATGTAT
ACTTCAATAAATGGTGAATTATGTAAAATCGATAAGGCTTATTCCGGGGAAATTGTTATT
TTGCAGAATGAGTTTTTGAAGTTAAATAGTGTTCTTGGAGATACAAAGCTATTGCCACAG
AGAGAGAGAATTGAAAATCCCCTCCCTCTGCTGCAAACGACTGTTGAACCGAGCAAACCT
CAACAAAGGGAAATGTTACTTGATGCACTTTTAGAAATCTCCGACAGTGACCCGCTTCTG
CGATATTATGTGGATTCTGCGACACATGAAATCATACTTTCTTTCTTAGGGAAAGTACAA
ATGGAAGTGACTTGTGCTCTGCTGCAAGAAAAGTATCATGTGGAGATAGAAATAAAAGAG
CCTACAGTCATTTATATGGAAAGACCGTTAAAAAAAGCAGAGTATACCATTCACATCGAA
GTTCCACCGAATCCTTTCTGGGCTTCCATTGGTCTATCTGTAGCACCGCTTCCATTAGGG
AGCGGAGTACAGTATGAGAGCTCGGTTTCTCTTGGATACTTAAATCAATCGTTTCAAAAT
GCAGTTATGGAGGGGATACGCTATGGCTGTGAACAAGGATTGTATGGTTGGAATGTGACG
GACTGTAAAATCTGTTTTAAGTATGGCTTATACTATAGCCCTGTTAGTACCCCAGCAGAT
TTTCGGATGCTTGCTCCTATTGTATTGGAACAAGTCTTAAAAAAAGCTGGAACAGAATTG
TTAGAGCCATATCTTAGTTTTAAAATTTATGCGCCACAGGAATATCTTTCACGAGCATAC
AACGATGCTCCTAAATATTGTGCGAACATCGTAGACACTCAATTGAAAAATAATGAGGTC
ATTCTTAGTGGAGAAATCCCTGCTCGGTGTATTCAAAAATATCGTAGTGATTTAACTTTC
TTTACAAATGGACGTAGTGTTTGTTTAACAGAGTTAAAAGGGTACCATGTTACTACCGGT
GAACCTGTTTGCCAGCCCCGTCGTCCAAATAGTCGGATAGATAAAGTACGATATATGTTC
AATAAAATAACTTAG
>76105|NG_AMS0213|Neisseria_gonorrhoeae||Neisseria_gonorrhoeae:1-1935
ATGGAGGAAAATCACATGAAAATTATTAATATTGGAGTTTTAGCTCATGTTGATGCAGGA
AAAACTACCTTAACAGAAAGCTTATTATATAACAGTGGAGCGATTACAGAATTAGGAAGC
GTGGACAAAGGTACAACGAGGACGGATAATACGCTTTTAGAACGTCAGAGAGGAATTACA
ATTCAGACAGGAATAACCTCTTTTCAGTGGGAAAATACGAAGGTGAACATCATAGACACG
CCAGGACATATGGATTTCTTAGCAGAAGTATATCGTTCATTATCAGTTTTAGATGGGGCA
ATTCTACTGATTTCTGCAAAAGATGGCGTACAAGCACAAACTCGTATATTATTTCATGCA
CTTAGGAAAATGGGGATTCCCACAATCTTTTTTATCAATAAGATTGACCAAAATGGAATT
GATTTATCAACGGTTTATCAGGATATTAAAGAGAAACTTTCTGCCGAAATTGTAATCAAA
CAGAAGGTAGAACTGTATCCTAATATGTGTGTGACGAACTTTACCGAATCTGAACAATGG
GATATGGTAATAGAAGGAAATGATTACCTTTTGGAGAAATATACGTCTGGGAAATTATTG
GAAGCATTAGAACTCGAACAAGAGGAAAGCATAAGATTTCATAATTGTTCCCTGTTCCCT
GTTTATCACGGAAGTGCAAAAAACAATATAGGGATTGATAACCTTATAGAAGTGATTACG
AATAAATTTTATTCATCAACACATCGAGGTCAGTCTGAACTTTGCGGAAAAGTTTTCAAA
ATTGAGTATTCGGAAAAAAGACAGCGTCTTGCATATATACGTCTTTATAGTGGCGTACTG
CATTTGCGAGATCCGGTTAGAATATCGGAAAAGGAAAAAATAAAAATTACAGAAATGTAT
ACTTCAATAAATGGTGAATTATGTAAAATCGATAAGGCTTATTCCGGGGAAATTGTTATT
TTGCAGAATGAGTTTTTGAAGTTAAATAGTGTTCTTGGAGATACAAAGCTATTGCCACAG
AGAGAGAGAATTGAAAATCCCCTCCCTCTGCTGCAAACGACTGTTGAACCGAGCAAACCT
CAACAAAGGGAAATGTTACTTGATGCACTTTTAGAAATCTCCGACAGTGACCCGCTTCTG
CGATATTATGTGGATTCTGCGACACATGAAATCATACTTTCTTTCTTAGGGAAAGTACAA
ATGGAAGTGACTTGTGCTCTGCTGCAAGAAAAGTATCATGTGGAGATAGAAATAAAAGAG
CCTACAGTCATTTATATGGAAAGACCGTTAAAAAAAGCAGAGTATACCATTCACATCGAA
GTTCCACCGAATCCTTTCTGGGCTTCCATTGGTCTATCTGTAGCACCGCTTCCATTAGGG
AGCGGAGTACAGTATGAGAGCTCGGTTTCTCTTGGATACTTAAATCAATCGTTTCAAAAT
GCAGTTATGGAGGGGATACGCTATGGCTGTGAACAAGGATTGTATGGTTGGAATGTGACG
GACTGTAAAATCTGTTTTAAGTATGGCTTATACTATAGCCCTGTTAGTACCCCAGCAGAT
TTTCGGATGCTTGCTCCTATTGTATTGGAACAAGTCTTAAAAAAAGCTGGAACAGAATTG
TTAGAGCCATATCTTAGTTTTAAAATTTATGCGCCACAGGAATATCTTTCACGAGCATAC
AACGATGCTCCTAAATATTGTGCGAACATCGTAGACACTCAATTGAAAAATAATGAGGTC
ATTCTTAGTGGAGAAATCCCTGCTCGGTGTATTCAAAAATATCGTAGTGATTTAACTTTC
TTTACAAATGGACGTAGTGTTTGTTTAACAGAGTTAAAAGGGTACCATGTTACTACCGGT
GAACCTGTTTGCCAGCCCCGTCGTCCAAATAGTCGGATAGATAAAGTACGATATATGTTC
AATAAAATAACTTAG
>76107|NG_AMS0215|Neisseria_gonorrhoeae||Neisseria_gonorrhoeae:1-1935
ATGGAGGAAAATCACATGAAAATTATTAATATTGGAGTTTTAGCTCATGTTGATGCAGGA
AAAACTACCTTAACAGAAAGCTTATTATATAACAGTGGAGCGATTACAGAATTAGGAAGC
GTGGACAAAGGTACAACGAGGACGGATAATACGCTTTTAGAACGTCAGAGAGGAATTACA
ATTCAGACAGGAATAACCTCTTTTCAGTGGGAAAATACGAAGGTGAACATCATAGACACG
CCAGGACATATGGATTTCTTAGCAGAAGTATATCGTTCATTATCAGTTTTAGATGGGGCA
ATTCTACTGATTTCTGCAAAAGATGGCGTACAAGCACAAACTCGTATATTATTTCATGCA
CTTAGGAAAATGGGGATTCCCACAATCTTTTTTATCAATAAGATTGACCAAAATGGAATT
GATTTATCAACGGTTTATCAGGATATTAAAGAGAAACTTTCTGCCGAAATTGTAATCAAA
CAGAAGGTAGAACTGTATCCTAATATGTGTGTGACGAACTTTACCGAATCTGAACAATGG
GATATGGTAATAGAAGGAAATGATTACCTTTTGGAGAAATATACGTCTGGGAAATTATTG
GAAGCATTAGAACTCGAACAAGAGGAAAGCATAAGATTTCATAATTGTTCCCTGTTCCCT
GTTTATCACGGAAGTGCAAAAAACAATATAGGGATTGATAACCTTATAGAAGTGATTACG
AATAAATTTTATTCATCAACACATCGAGGTCAGTCTGAACTTTGCGGAAAAGTTTTCAAA
ATTGAGTATTCGGAAAAAAGACAGCGTCTTGCATATATACGTCTTTATAGTGGCGTACTG
CATTTGCGAGATCCGGTTAGAATATCGGAAAAGGAAAAAATAAAAATTACAGAAATGTAT
ACTTCAATAAATGGTGAATTATGTAAAATCGATAAGGCTTATTCCGGGGAAATTGTTATT
TTGCAGAATGAGTTTTTGAAGTTAAATAGTGTTCTTGGAGATACAAAGCTATTGCCACAG
AGAGAGAGAATTGAAAATCCCCTCCCTCTGCTGCAAACGACTGTTGAACCGAGCAAACCT
CAACAAAGGGAAATGTTACTTGATGCACTTTTAGAAATCTCCGACAGTGACCCGCTTCTG
CGATATTATGTGGATTCTGCGACACATGAAATCATACTTTCTTTCTTAGGGAAAGTACAA
ATGGAAGTGACTTGTGCTCTGCTGCAAGAAAAGTATCATGTGGAGATAGAAATAAAAGAG
CCTACAGTCATTTATATGGAAAGACCGTTAAAAAAAGCAGAGTATACCATTCACATCGAA
GTTCCACCGAATCCTTTCTGGGCTTCCATTGGTCTATCTGTAGCACCGCTTCCATTAGGG
AGCGGAGTACAGTATGAGAGCTCGGTTTCTCTTGGATACTTAAATCAATCGTTTCAAAAT
GCAGTTATGGAGGGGATACGCTATGGCTGTGAACAAGGATTGTATGGTTGGAATGTGACG
GACTGTAAAATCTGTTTTAAGTATGGCTTATACTATAGCCCTGTTAGTACCCCAGCAGAT
TTTCGGATGCTTGCTCCTATTGTATTGGAACAAGTCTTAAAAAAAGCTGGAACAGAATTG
TTAGAGCCATATCTTAGTTTTAAAATTTATGCGCCACAGGAATATCTTTCACGAGCATAC
AACGATGCTCCTAAATATTGTGCGAACATCGTAGACACTCAATTGAAAAATAATGAGGTC
ATTCTTAGTGGAGAAATCCCTGCTCGGTGTATTCAAAAATATCGTAGTGATTTAACTTTC
TTTACAAATGGACGTAGTGTTTGTTTAACAGAGTTAAAAGGGTACCATGTTACTACCGGT
GAACCTGTTTGCCAGCCCCGTCGTCCAAATAGTCGGATAGATAAAGTACGATATATGTTC
AATAAAATAACTTAG
>76117|NG_AMS0227|Neisseria_gonorrhoeae||Neisseria_gonorrhoeae:1-1935
ATGGAGGAAAATCACATGAAAATTATTAATATTGGAGTTTTAGCTCATGTTGATGCAGGA
AAAACTACCTTAACAGAAAGCTTATTATATAACAGTGGAGCGATTACAGAATTAGGAAGC
GTGGACAAAGGTACAACGAGGACGGATAATACGCTTTTAGAACGTCAGAGAGGAATTACA
ATTCAGACAGGAATAACCTCTTTTCAGTGGGAAAATACGAAGGTGAACATCATAGACACG
CCAGGACATATGGATTTCTTAGCAGAAGTATATCGTTCATTATCAGTTTTAGATGGGGCA
ATTCTACTGATTTCTGCAAAAGATGGCGTACAAGCACAAACTCGTATATTATTTCATGCA
CTTAGGAAAATGGGGATTCCCACAATCTTTTTTATCAATAAGATTGACCAAAATGGAATT
GATTTATCAACGGTTTATCAGGATATTAAAGAGAAACTTTCTGCCGAAATTGTAATCAAA
CAGAAGGTAGAACTGTATCCTAATATGTGTGTGACGAACTTTACCGAATCTGAACAATGG
GATATGGTAATAGAAGGAAATGATTACCTTTTGGAGAAATATACGTCTGGGAAATTATTG
GAAGCATTAGAACTCGAACAAGAGGAAAGCATAAGATTTCATAATTGTTCCCTGTTCCCT
GTTTATCACGGAAGTGCAAAAAACAATATAGGGATTGATAACCTTATAGAAGTGATTACG
AATAAATTTTATTCATCAACACATCGAGGTCAGTCTGAACTTTGCGGAAAAGTTTTCAAA
ATTGAGTATTCGGAAAAAAGACAGCGTCTTGCATATATACGTCTTTATAGTGGCGTACTG
CATTTGCGAGATCCGGTTAGAATATCGGAAAAGGAAAAAATAAAAATTACAGAAATGTAT
ACTTCAATAAATGGTGAATTATGTAAAATCGATAAGGCTTATTCCGGGGAAATTGTTATT
TTGCAGAATGAGTTTTTGAAGTTAAATAGTGTTCTTGGAGATACAAAGCTATTGCCACAG
AGAGAGAGAATTGAAAATCCCCTCCCTCTGCTGCAAACGACTGTTGAACCGAGCAAACCT
CAACAAAGGGAAATGTTACTTGATGCACTTTTAGAAATCTCCGACAGTGACCCGCTTCTG
CGATATTATGTGGATTCTGCGACACATGAAATCATACTTTCTTTCTTAGGGAAAGTACAA
ATGGAAGTGACTTGTGCTCTGCTGCAAGAAAAGTATCATGTGGAGATAGAAATAAAAGAG
CCTACAGTCATTTATATGGAAAGACCGTTAAAAAAAGCAGAGTATACCATTCACATCGAA
GTTCCACCGAATCCTTTCTGGGCTTCCATTGGTCTATCTGTAGCACCGCTTCCATTAGGG
AGCGGAGTACAGTATGAGAGCTCGGTTTCTCTTGGATACTTAAATCAATCGTTTCAAAAT
GCAGTTATGGAGGGGATACGCTATGGCTGTGAACAAGGATTGTATGGTTGGAATGTGACG
GACTGTAAAATCTGTTTTAAGTATGGCTTATACTATAGCCCTGTTAGTACCCCAGCAGAT
TTTCGGATGCTTGCTCCTATTGTATTGGAACAAGTCTTAAAAAAAGCTGGAACAGAATTG
TTAGAGCCATATCTTAGTTTTAAAATTTATGCGCCACAGGAATATCTTTCACGAGCATAC
AACGATGCTCCTAAATATTGTGCGAACATCGTAGACACTCAATTGAAAAATAATGAGGTC
ATTCTTAGTGGAGAAATCCCTGCTCGGTGTATTCAAAAATATCGTAGTGATTTAACTTTC
TTTACAAATGGACGTAGTGTTTGTTTAACAGAGTTAAAAGGGTACCATGTTACTACCGGT
GAACCTGTTTGCCAGCCCCGTCGTCCAAATAGTCGGATAGATAAAGTACGATATATGTTC
AATAAAATAACTTAG
>76121|NG_AMS0231|Neisseria_gonorrhoeae||Neisseria_gonorrhoeae:1-1935
ATGGAGGAAAATCACATGAAAATTATTAATATTGGAGTTTTAGCTCATGTTGATGCAGGA
AAAACTACCTTAACAGAAAGCTTATTATATAACAGTGGAGCGATTACAGAATTAGGAAGC
GTGGACAAAGGTACAACGAGGACGGATAATACGCTTTTAGAACGTCAGAGAGGAATTACA
ATTCAGACAGGAATAACCTCTTTTCAGTGGGAAAATACGAAGGTGAACATCATAGACACG
CCAGGACATATGGATTTCTTAGCAGAAGTATATCGTTCATTATCAGTTTTAGATGGGGCA
ATTCTACTGATTTCTGCAAAAGATGGCGTACAAGCACAAACTCGTATATTATTTCATGCA
CTTAGGAAAATGGGGATTCCCACAATCTTTTTTATCAATAAGATTGACCAAAATGGAATT
GATTTATCAACGGTTTATCAGGATATTAAAGAGAAACTTTCTGCCGAAATTGTAATCAAA
CAGAAGGTAGAACTGTATCCTAATATGTGTGTGACGAACTTTACCGAATCTGAACAATGG
GATATGGTAATAGAAGGAAATGATTACCTTTTGGAGAAATATACGTCTGGGAAATTATTG
GAAGCATTAGAACTCGAACAAGAGGAAAGCATAAGATTTCATAATTGTTCCCTGTTCCCT
GTTTATCACGGAAGTGCAAAAAACAATATAGGGATTGATAACCTTATAGAAGTGATTACG
AATAAATTTTATTCATCAACACATCGAGGTCAGTCTGAACTTTGCGGAAAAGTTTTCAAA
ATTGAGTATTCGGAAAAAAGACAGCGTCTTGCATATATACGTCTTTATAGTGGCGTACTG
CATTTGCGAGATCCGGTTAGAATATCGGAAAAGGAAAAAATAAAAATTACAGAAATGTAT
ACTTCAATAAATGGTGAATTATGTAAAATCGATAAGGCTTATTCCGGGGAAATTGTTATT
TTGCAGAATGAGTTTTTGAAGTTAAATAGTGTTCTTGGAGATACAAAGCTATTGCCACAG
AGAGAGAGAATTGAAAATCCCCTCCCTCTGCTGCAAACGACTGTTGAACCGAGCAAACCT
CAACAAAGGGAAATGTTACTTGATGCACTTTTAGAAATCTCCGACAGTGACCCGCTTCTG
CGATATTATGTGGATTCTGCGACACATGAAATCATACTTTCTTTCTTAGGGAAAGTACAA
ATGGAAGTGACTTGTGCTCTGCTGCAAGAAAAGTATCATGTGGAGATAGAAATAAAAGAG
CCTACAGTCATTTATATGGAAAGACCGTTAAAAAAAGCAGAGTATACCATTCACATCGAA
GTTCCACCGAATCCTTTCTGGGCTTCCATTGGTCTATCTGTAGCACCGCTTCCATTAGGG
AGCGGAGTACAGTATGAGAGCTCGGTTTCTCTTGGATACTTAAATCAATCGTTTCAAAAT
GCAGTTATGGAGGGGATACGCTATGGCTGTGAACAAGGATTGTATGGTTGGAATGTGACG
GACTGTAAAATCTGTTTTAAGTATGGCTTATACTATAGCCCTGTTAGTACCCCAGCAGAT
TTTCGGATGCTTGCTCCTATTGTATTGGAACAAGTCTTAAAAAAAGCTGGAACAGAATTG
TTAGAGCCATATCTTAGTTTTAAAATTTATGCGCCACAGGAATATCTTTCACGAGCATAC
AACGATGCTCCTAAATATTGTGCGAACATCGTAGACACTCAATTGAAAAATAATGAGGTC
ATTCTTAGTGGAGAAATCCCTGCTCGGTGTATTCAAAAATATCGTAGTGATTTAACTTTC
TTTACAAATGGACGTAGTGTTTGTTTAACAGAGTTAAAAGGGTACCATGTTACTACCGGT
GAACCTGTTTGCCAGCCCCGTCGTCCAAATAGTCGGATAGATAAAGTACGATATATGTTC
AATAAAATAACTTAG
>76124|NG_AMS0235|Neisseria_gonorrhoeae||Neisseria_gonorrhoeae:1-1935
ATGGAGGAAAATCACATGAAAATTATTAATATTGGAGTTTTAGCTCATGTTGATGCAGGA
AAAACTACCTTAACAGAAAGCTTATTATATAACAGTGGAGCGATTACAGAATTAGGAAGC
GTGGACAAAGGTACAACGAGGACGGATAATACGCTTTTAGAACGTCAGAGAGGAATTACA
ATTCAGACAGGAATAACCTCTTTTCAGTGGGAAAATACGAAGGTGAACATCATAGACACG
CCAGGACATATGGATTTCTTAGCAGAAGTATATCGTTCATTATCAGTTTTAGATGGGGCA
ATTCTACTGATTTCTGCAAAAGATGGCGTACAAGCACAAACTCGTATATTATTTCATGCA
CTTAGGAAAATGGGGATTCCCACAATCTTTTTTATCAATAAGATTGACCAAAATGGAATT
GATTTATCAACGGTTTATCAGGATATTAAAGAGAAACTTTCTGCCGAAATTGTAATCAAA
CAGAAGGTAGAACTGTATCCTAATATGTGTGTGACGAACTTTACCGAATCTGAACAATGG
GATATGGTAATAGAAGGAAATGATTACCTTTTGGAGAAATATACGTCTGGGAAATTATTG
GAAGCATTAGAACTCGAACAAGAGGAAAGCATAAGATTTCATAATTGTTCCCTGTTCCCT
GTTTATCACGGAAGTGCAAAAAACAATATAGGGATTGATAACCTTATAGAAGTGATTACG
AATAAATTTTATTCATCAACACATCGAGGTCAGTCTGAACTTTGCGGAAAAGTTTTCAAA
ATTGAGTATTCGGAAAAAAGACAGCGTCTTGCATATATACGTCTTTATAGTGGCGTACTG
CATTTGCGAGATCCGGTTAGAATATCGGAAAAGGAAAAAATAAAAATTACAGAAATGTAT
ACTTCAATAAATGGTGAATTATGTAAAATCGATAAGGCTTATTCCGGGGAAATTGTTATT
TTGCAGAATGAGTTTTTGAAGTTAAATAGTGTTCTTGGAGATACAAAGCTATTGCCACAG
AGAGAGAGAATTGAAAATCCCCTCCCTCTGCTGCAAACGACTGTTGAACCGAGCAAACCT
CAACAAAGGGAAATGTTACTTGATGCACTTTTAGAAATCTCCGACAGTGACCCGCTTCTG
CGATATTATGTGGATTCTGCGACACATGAAATCATACTTTCTTTCTTAGGGAAAGTACAA
ATGGAAGTGACTTGTGCTCTGCTGCAAGAAAAGTATCATGTGGAGATAGAAATAAAAGAG
CCTACAGTCATTTATATGGAAAGACCGTTAAAAAAAGCAGAGTATACCATTCACATCGAA
GTTCCACCGAATCCTTTCTGGGCTTCCATTGGTCTATCTGTAGCACCGCTTCCATTAGGG
AGCGGAGTACAGTATGAGAGCTCGGTTTCTCTTGGATACTTAAATCAATCGTTTCAAAAT
GCAGTTATGGAGGGGATACGCTATGGCTGTGAACAAGGATTGTATGGTTGGAATGTGACG
GACTGTAAAATCTGTTTTAAGTATGGCTTATACTATAGCCCTGTTAGTACCCCAGCAGAT
TTTCGGATGCTTGCTCCTATTGTATTGGAACAAGTCTTAAAAAAAGCTGGAACAGAATTG
TTAGAGCCATATCTTAGTTTTAAAATTTATGCGCCACAGGAATATCTTTCACGAGCATAC
AACGATGCTCCTAAATATTGTGCGAACATCGTAGACACTCAATTGAAAAATAATGAGGTC
ATTCTTAGTGGAGAAATCCCTGCTCGGTGTATTCAAAAATATCGTAGTGATTTAACTTTC
TTTACAAATGGACGTAGTGTTTGTTTAACAGAGTTAAAAGGGTACCATGTTACTACCGGT
GAACCTGTTTGCCAGCCCCGTCGTCCAAATAGTCGGATAGATAAAGTACGATATATGTTC
AATAAAATAACTTAG
>76149|NG_AMS0273|Neisseria_gonorrhoeae||Neisseria_gonorrhoeae:1-1935
ATGGAGGAAAATCACATGAAAATTATTAATATTGGAGTTTTAGCTCATGTTGATGCAGGA
AAAACTACCTTAACAGAAAGCTTATTATATAACAGTGGAGCGATTACAGAATTAGGAAGC
GTGGACAAAGGTACAACGAGGACGGATAATACGCTTTTAGAACGTCAGAGAGGAATTACA
ATTCAGACAGGAATAACCTCTTTTCAGTGGGAAAATACGAAGGTGAACATCATAGACACG
CCAGGACATATGGATTTCTTAGCAGAAGTATATCGTTCATTATCAGTTTTAGATGGGGCA
ATTCTACTGATTTCTGCAAAAGATGGCGTACAAGCACAAACTCGTATATTATTTCATGCA
CTTAGGAAAATGGGGATTCCCACAATCTTTTTTATCAATAAGATTGACCAAAATGGAATT
GATTTATCAACGGTTTATCAGGATATTAAAGAGAAACTTTCTGCCGAAATTGTAATCAAA
CAGAAGGTAGAACTGTATCCTAATATGTGTGTGACGAACTTTACCGAATCTGAACAATGG
GATATGGTAATAGAAGGAAATGATTACCTTTTGGAGAAATATACGTCTGGGAAATTATTG
GAAGCATTAGAACTCGAACAAGAGGAAAGCATAAGATTTCATAATTGTTCCCTGTTCCCT
GTTTATCACGGAAGTGCAAAAAACAATATAGGGATTGATAACCTTATAGAAGTGATTACG
AATAAATTTTATTCATCAACACATCGAGGTCAGTCTGAACTTTGCGGAAAAGTTTTCAAA
ATTGAGTATTCGGAAAAAAGACAGCGTCTTGCATATATACGTCTTTATAGTGGCGTACTG
CATTTGCGAGATCCGGTTAGAATATCGGAAAAGGAAAAAATAAAAATTACAGAAATGTAT
ACTTCAATAAATGGTGAATTATGTAAAATCGATAAGGCTTATTCCGGGGAAATTGTTATT
TTGCAGAATGAGTTTTTGAAGTTAAATAGTGTTCTTGGAGATACAAAGCTATTGCCACAG
AGAGAGAGAATTGAAAATCCCCTCCCTCTGCTGCAAACGACTGTTGAACCGAGCAAACCT
CAACAAAGGGAAATGTTACTTGATGCACTTTTAGAAATCTCCGACAGTGACCCGCTTCTG
CGATATTATGTGGATTCTGCGACACATGAAATCATACTTTCTTTCTTAGGGAAAGTACAA
ATGGAAGTGACTTGTGCTCTGCTGCAAGAAAAGTATCATGTGGAGATAGAAATAAAAGAG
CCTACAGTCATTTATATGGAAAGACCGTTAAAAAAAGCAGAGTATACCATTCACATCGAA
GTTCCACCGAATCCTTTCTGGGCTTCCATTGGTCTATCTGTAGCACCGCTTCCATTAGGG
AGCGGAGTACAGTATGAGAGCTCGGTTTCTCTTGGATACTTAAATCAATCGTTTCAAAAT
GCAGTTATGGAGGGGATACGCTATGGCTGTGAACAAGGATTGTATGGTTGGAATGTGACG
GACTGTAAAATCTGTTTTAAGTATGGCTTATACTATAGCCCTGTTAGTACCCCAGCAGAT
TTTCGGATGCTTGCTCCTATTGTATTGGAACAAGTCTTAAAAAAAGCTGGAACAGAATTG
TTAGAGCCATATCTTAGTTTTAAAATTTATGCGCCACAGGAATATCTTTCACGAGCATAC
AACGATGCTCCTAAATATTGTGCGAACATCGTAGACACTCAATTGAAAAATAATGAGGTC
ATTCTTAGTGGAGAAATCCCTGCTCGGTGTATTCAAAAATATCGTAGTGATTTAACTTTC
TTTACAAATGGACGTAGTGTTTGTTTAACAGAGTTAAAAGGGTACCATGTTACTACCGGT
GAACCTGTTTGCCAGCCCCGTCGTCCAAATAGTCGGATAGATAAAGTACGATATATGTTC
AATAAAATAACTTAG
>76174|NG_AMS0303|Neisseria_gonorrhoeae||Neisseria_gonorrhoeae:1-1935
ATGGAGGAAAATCACATGAAAATTATTAATATTGGAGTTTTAGCTCATGTTGATGCAGGA
AAAACTACCTTAACAGAAAGCTTATTATATAACAGTGGAGCGATTACAGAATTAGGAAGC
GTGGACAAAGGTACAACGAGGACGGATAATACGCTTTTAGAACGTCAGAGAGGAATTACA
ATTCAGACAGGAATAACCTCTTTTCAGTGGGAAAATACGAAGGTGAACATCATAGACACG
CCAGGACATATGGATTTCTTAGCAGAAGTATATCGTTCATTATCAGTTTTAGATGGGGCA
ATTCTACTGATTTCTGCAAAAGATGGCGTACAAGCACAAACTCGTATATTATTTCATGCA
CTTAGGAAAATGGGGATTCCCACAATCTTTTTTATCAATAAGATTGACCAAAATGGAATT
GATTTATCAACGGTTTATCAGGATATTAAAGAGAAACTTTCTGCCGAAATTGTAATCAAA
CAGAAGGTAGAACTGTATCCTAATATGTGTGTGACGAACTTTACCGAATCTGAACAATGG
GATATGGTAATAGAAGGAAATGATTACCTTTTGGAGAAATATACGTCTGGGAAATTATTG
GAAGCATTAGAACTCGAACAAGAGGAAAGCATAAGATTTCATAATTGTTCCCTGTTCCCT
GTTTATCACGGAAGTGCAAAAAACAATATAGGGATTGATAACCTTATAGAAGTGATTACG
AATAAATTTTATTCATCAACACATCGAGGTCAGTCTGAACTTTGCGGAAAAGTTTTCAAA
ATTGAGTATTCGGAAAAAAGACAGCGTCTTGCATATATACGTCTTTATAGTGGCGTACTG
CATTTGCGAGATCCGGTTAGAATATCGGAAAAGGAAAAAATAAAAATTACAGAAATGTAT
ACTTCAATAAATGGTGAATTATGTAAAATCGATAAGGCTTATTCCGGGGAAATTGTTATT
TTGCAGAATGAGTTTTTGAAGTTAAATAGTGTTCTTGGAGATACAAAGCTATTGCCACAG
AGAGAGAGAATTGAAAATCCCCTCCCTCTGCTGCAAACGACTGTTGAACCGAGCAAACCT
CAACAAAGGGAAATGTTACTTGATGCACTTTTAGAAATCTCCGACAGTGACCCGCTTCTG
CGATATTATGTGGATTCTGCGACACATGAAATCATACTTTCTTTCTTAGGGAAAGTACAA
ATGGAAGTGACTTGTGCTCTGCTGCAAGAAAAGTATCATGTGGAGATAGAAATAAAAGAG
CCTACAGTCATTTATATGGAAAGACCGTTAAAAAAAGCAGAGTATACCATTCACATCGAA
GTTCCACCGAATCCTTTCTGGGCTTCCATTGGTCTATCTGTAGCACCGCTTCCATTAGGG
AGCGGAGTACAGTATGAGAGCTCGGTTTCTCTTGGATACTTAAATCAATCGTTTCAAAAT
GCAGTTATGGAGGGGATACGCTATGGCTGTGAACAAGGATTGTATGGTTGGAATGTGACG
GACTGTAAAATCTGTTTTAAGTATGGCTTATACTATAGCCCTGTTAGTACCCCAGCAGAT
TTTCGGATGCTTGCTCCTATTGTATTGGAACAAGTCTTAAAAAAAGCTGGAACAGAATTG
TTAGAGCCATATCTTAGTTTTAAAATTTATGCGCCACAGGAATATCTTTCACGAGCATAC
AACGATGCTCCTAAATATTGTGCGAACATCGTAGACACTCAATTGAAAAATAATGAGGTC
ATTCTTAGTGGAGAAATCCCTGCTCGGTGTATTCAAAAATATCGTAGTGATTTAACTTTC
TTTACAAATGGACGTAGTGTTTGTTTAACAGAGTTAAAAGGGTACCATGTTACTACCGGT
GAACCTGTTTGCCAGCCCCGTCGTCCAAATAGTCGGATAGATAAAGTACGATATATGTTC
AATAAAATAACTTAG
>76179|NG_AMS0308|Neisseria_gonorrhoeae||Neisseria_gonorrhoeae:1-1935
ATGGAGGAAAATCACATGAAAATTATTAATATTGGAGTTTTAGCTCATGTTGATGCAGGA
AAAACTACCTTAACAGAAAGCTTATTATATAACAGTGGAGCGATTACAGAATTAGGAAGC
GTGGACAAAGGTACAACGAGGACGGATAATACGCTTTTAGAACGTCAGAGAGGAATTACA
ATTCAGACAGGAATAACCTCTTTTCAGTGGGAAAATACGAAGGTGAACATCATAGACACG
CCAGGACATATGGATTTCTTAGCAGAAGTATATCGTTCATTATCAGTTTTAGATGGGGCA
ATTCTACTGATTTCTGCAAAAGATGGCGTACAAGCACAAACTCGTATATTATTTCATGCA
CTTAGGAAAATGGGGATTCCCACAATCTTTTTTATCAATAAGATTGACCAAAATGGAATT
GATTTATCAACGGTTTATCAGGATATTAAAGAGAAACTTTCTGCCGAAATTGTAATCAAA
CAGAAGGTAGAACTGTATCCTAATATGTGTGTGACGAACTTTACCGAATCTGAACAATGG
GATATGGTAATAGAAGGAAATGATTACCTTTTGGAGAAATATACGTCTGGGAAATTATTG
GAAGCATTAGAACTCGAACAAGAGGAAAGCATAAGATTTCATAATTGTTCCCTGTTCCCT
GTTTATCACGGAAGTGCAAAAAACAATATAGGGATTGATAACCTTATAGAAGTGATTACG
AATAAATTTTATTCATCAACACATCGAGGTCAGTCTGAACTTTGCGGAAAAGTTTTCAAA
ATTGAGTATTCGGAAAAAAGACAGCGTCTTGCATATATACGTCTTTATAGTGGCGTACTG
CATTTGCGAGATCCGGTTAGAATATCGGAAAAGGAAAAAATAAAAATTACAGAAATGTAT
ACTTCAATAAATGGTGAATTATGTAAAATCGATAAGGCTTATTCCGGGGAAATTGTTATT
TTGCAGAATGAGTTTTTGAAGTTAAATAGTGTTCTTGGAGATACAAAGCTATTGCCACAG
AGAGAGAGAATTGAAAATCCCCTCCCTCTGCTGCAAACGACTGTTGAACCGAGCAAACCT
CAACAAAGGGAAATGTTACTTGATGCACTTTTAGAAATCTCCGACAGTGACCCGCTTCTG
CGATATTATGTGGATTCTGCGACACATGAAATCATACTTTCTTTCTTAGGGAAAGTACAA
ATGGAAGTGACTTGTGCTCTGCTGCAAGAAAAGTATCATGTGGAGATAGAAATAAAAGAG
CCTACAGTCATTTATATGGAAAGACCGTTAAAAAAAGCAGAGTATACCATTCACATCGAA
GTTCCACCGAATCCTTTCTGGGCTTCCATTGGTCTATCTGTAGCACCGCTTCCATTAGGG
AGCGGAGTACAGTATGAGAGCTCGGTTTCTCTTGGATACTTAAATCAATCGTTTCAAAAT
GCAGTTATGGAGGGGATACGCTATGGCTGTGAACAAGGATTGTATGGTTGGAATGTGACG
GACTGTAAAATCTGTTTTAAGTATGGCTTATACTATAGCCCTGTTAGTACCCCAGCAGAT
TTTCGGATGCTTGCTCCTATTGTATTGGAACAAGTCTTAAAAAAAGCTGGAACAGAATTG
TTAGAGCCATATCTTAGTTTTAAAATTTATGCGCCACAGGAATATCTTTCACGAGCATAC
AACGATGCTCCTAAATATTGTGCGAACATCGTAGACACTCAATTGAAAAATAATGAGGTC
ATTCTTAGTGGAGAAATCCCTGCTCGGTGTATTCAAAAATATCGTAGTGATTTAACTTTC
TTTACAAATGGACGTAGTGTTTGTTTAACAGAGTTAAAAGGGTACCATGTTACTACCGGT
GAACCTGTTTGCCAGCCCCGTCGTCCAAATAGTCGGATAGATAAAGTACGATATATGTTC
AATAAAATAACTTAG
>76295|541002|Neisseria_gonorrhoeae|64|:1-1935
ATGGAGGAAAATCACATGAAAATTATTAATATTGGAGTTTTAGCTCATGTTGATGCAGGA
AAAACTACCTTAACAGAAAGCTTATTATATAACAGTGGAGCGATTACAGAATTAGGAAGC
GTGGACAAAGGTACAACGAGGACGGATAATACGCTTTTAGAACGTCAGAGAGGAATTACA
ATTCAGACAGGAATAACCTCTTTTCAGTGGGAAAATACGAAGGTGAACATCATAGACACG
CCAGGACATATGGATTTCTTAGCAGAAGTATATCGTTCATTATCAGTTTTAGATGGGGCA
ATTCTACTGATTTCTGCAAAAGATGGCGTACAAGCACAAACTCGTATATTATTTCATGCA
CTTAGGAAAATGGGGATTCCCACAATCTTTTTTATCAATAAGATTGACCAAAATGGAATT
GATTTATCAACGGTTTATCAGGATATTAAAGAGAAACTTTCTGCCGAAATTGTAATCAAA
CAGAAGGTAGAACTGTATCCTAATATGTGTGTGACGAACTTTACCGAATCTGAACAATGG
GATATGGTAATAGAAGGAAATGATTACCTTTTGGAGAAATATACGTCTGGGAAATTATTG
GAAGCATTAGAACTCGAACAAGAGGAAAGCATAAGATTTCATAATTGTTCCCTGTTCCCT
GTTTATCACGGAAGTGCAAAAAACAATATAGGGATTGATAACCTTATAGAAGTGATTACG
AATAAATTTTATTCATCAACACATCGAGGTCAGTCTGAACTTTGCGGAAAAGTTTTCAAA
ATTGAGTATTCGGAAAAAAGACAGCGTCTTGCATATATACGTCTTTATAGTGGCGTACTG
CATTTGCGAGATCCGGTTAGAATATCGGAAAAGGAAAAAATAAAAATTACAGAAATGTAT
ACTTCAATAAATGGTGAATTATGTAAAATCGATAAGGCTTATTCCGGGGAAATTGTTATT
TTGCAGAATGAGTTTTTGAAGTTAAATAGTGTTCTTGGAGATACAAAGCTATTGCCACAG
AGAGAGAGAATTGAAAATCCCCTCCCTCTGCTGCAAACGACTGTTGAACCGAGCAAACCT
CAACAAAGGGAAATGTTACTTGATGCACTTTTAGAAATCTCCGACAGTGACCCGCTTCTG
CGATATTATGTGGATTCTGCGACACATGAAATCATACTTTCTTTCTTAGGGAAAGTACAA
ATGGAAGTGACTTGTGCTCTGCTGCAAGAAAAGTATCATGTGGAGATAGAAATAAAAGAG
CCTACAGTCATTTATATGGAAAGACCGTTAAAAAAAGCAGAGTATACCATTCACATCGAA
GTTCCACCGAATCCTTTCTGGGCTTCCATTGGTCTATCTGTAGCACCGCTTCCATTAGGG
AGCGGAGTACAGTATGAGAGCTCGGTTTCTCTTGGATACTTAAATCAATCGTTTCAAAAT
GCAGTTATGGAGGGGATACGCTATGGCTGTGAACAAGGATTGTATGGTTGGAATGTGACG
GACTGTAAAATCTGTTTTAAGTATGGCTTATACTATAGCCCTGTTAGTACCCCAGCAGAT
TTTCGGATGCTTGCTCCTATTGTATTGGAACAAGTCTTAAAAAAAGCTGGAACAGAATTG
TTAGAGCCATATCTTAGTTTTAAAATTTATGCGCCACAGGAATATCTTTCACGAGCATAC
AACGATGCTCCTAAATATTGTGCGAACATCGTAGACACTCAATTGAAAAATAATGAGGTC
ATTCTTAGTGGAGAAATCCCTGCTCGGTGTATTCAAAAATATCGTAGTGATTTAACTTTC
TTTACAAATGGACGTAGTGTTTGTTTAACAGAGTTAAAAGGGTACCATGTTACTACCGGT
GAACCTGTTTGCCAGCCCCGTCGTCCAAATAGTCGGATAGATAAAGTACGATATATGTTC
AATAAAATAACTTAG
>76299|566172|Neisseria_gonorrhoeae|64|Neisseria_gonorrhoeae:1-1935
ATGGAGGAAAATCACATGAAAATTATTAATATTGGAGTTTTAGCTCATGTTGATGCAGGA
AAAACTACCTTAACAGAAAGCTTATTATATAACAGTGGAGCGATTACAGAATTAGGAAGC
GTGGACAAAGGTACAACGAGGACGGATAATACGCTTTTAGAACGTCAGAGAGGAATTACA
ATTCAGACAGGAATAACCTCTTTTCAGTGGGAAAATACGAAGGTGAACATCATAGACACG
CCAGGACATATGGATTTCTTAGCAGAAGTATATCGTTCATTATCAGTTTTAGATGGGGCA
ATTCTACTGATTTCTGCAAAAGATGGCGTACAAGCACAAACTCGTATATTATTTCATGCA
CTTAGGAAAATGGGGATTCCCACAATCTTTTTTATCAATAAGATTGACCAAAATGGAATT
GATTTATCAACGGTTTATCAGGATATTAAAGAGAAACTTTCTGCCGAAATTGTAATCAAA
CAGAAGGTAGAACTGTATCCTAATATGTGTGTGACGAACTTTACCGAATCTGAACAATGG
GATATGGTAATAGAAGGAAATGATTACCTTTTGGAGAAATATACGTCTGGGAAATTATTG
GAAGCATTAGAACTCGAACAAGAGGAAAGCATAAGATTTCATAATTGTTCCCTGTTCCCT
GTTTATCACGGAAGTGCAAAAAACAATATAGGGATTGATAACCTTATAGAAGTGATTACG
AATAAATTTTATTCATCAACACATCGAGGTCAGTCTGAACTTTGCGGAAAAGTTTTCAAA
ATTGAGTATTCGGAAAAAAGACAGCGTCTTGCATATATACGTCTTTATAGTGGCGTACTG
CATTTGCGAGATCCGGTTAGAATATCGGAAAAGGAAAAAATAAAAATTACAGAAATGTAT
ACTTCAATAAATGGTGAATTATGTAAAATCGATAAGGCTTATTCCGGGGAAATTGTTATT
TTGCAGAATGAGTTTTTGAAGTTAAATAGTGTTCTTGGAGATACAAAGCTATTGCCACAG
AGAGAGAGAATTGAAAATCCCCTCCCTCTGCTGCAAACGACTGTTGAACCGAGCAAACCT
CAACAAAGGGAAATGTTACTTGATGCACTTTTAGAAATCTCCGACAGTGACCCGCTTCTG
CGATATTATGTGGATTCTGCGACACATGAAATCATACTTTCTTTCTTAGGGAAAGTACAA
ATGGAAGTGACTTGTGCTCTGCTGCAAGAAAAGTATCATGTGGAGATAGAAATAAAAGAG
CCTACAGTCATTTATATGGAAAGACCGTTAAAAAAAGCAGAGTATACCATTCACATCGAA
GTTCCACCGAATCCTTTCTGGGCTTCCATTGGTCTATCTGTAGCACCGCTTCCATTAGGG
AGCGGAGTACAGTATGAGAGCTCGGTTTCTCTTGGATACTTAAATCAATCGTTTCAAAAT
GCAGTTATGGAGGGGATACGCTATGGCTGTGAACAAGGATTGTATGGTTGGAATGTGACG
GACTGTAAAATCTGTTTTAAGTATGGCTTATACTATAGCCCTGTTAGTACCCCAGCAGAT
TTTCGGATGCTTGCTCCTATTGTATTGGAACAAGTCTTAAAAAAAGCTGGAACAGAATTG
TTAGAGCCATATCTTAGTTTTAAAATTTATGCGCCACAGGAATATCTTTCACGAGCATAC
AACGATGCTCCTAAATATTGTGCGAACATCGTAGACACTCAATTGAAAAATAATGAGGTC
ATTCTTAGTGGAGAAATCCCTGCTCGGTGTATTCAAAAATATCGTAGTGATTTAACTTTC
TTTACAAATGGACGTAGTGTTTGTTTAACAGAGTTAAAAGGGTACCATGTTACTACCGGT
GAACCTGTTTGCCAGCCCCGTCGTCCAAATAGTCGGATAGATAAAGTACGATATATGTTC
AATAAAATAACTTAG
>76304|577543|Neisseria_gonorrhoeae|16|Neisseria_gonorrhoeae:1-1935
ATGGAGGAAAATCACATGAAAATTATTAATATTGGAGTTTTAGCTCATGTTGATGCAGGA
AAAACTACCTTAACAGAAAGCTTATTATATAACAGTGGAGCGATTACAGAATTAGGAAGC
GTGGACAAAGGTACAACGAGGACGGATAATACGCTTTTAGAACGTCAGAGAGGAATTACA
ATTCAGACAGGAATAACCTCTTTTCAGTGGGAAAATACGAAGGTGAACATCATAGACACG
CCAGGACATATGGATTTCTTAGCAGAAGTATATCGTTCATTATCAGTTTTAGATGGGGCA
ATTCTACTGATTTCTGCAAAAGATGGCGTACAAGCACAAACTCGTATATTATTTCATGCA
CTTAGGAAAATGGGGATTCCCACAATCTTTTTTATCAATAAGATTGACCAAAATGGAATT
GATTTATCAACGGTTTATCAGGATATTAAAGAGAAACTTTCTGCCGAAATTGTAATCAAA
CAGAAGGTAGAACTGTATCCTAATATGTGTGTGACGAACTTTACCGAATCTGAACAATGG
GATATGGTAATAGAAGGAAATGATTACCTTTTGGAGAAATATACGTCTGGGAAATTATTG
GAAGCATTAGAACTCGAACAAGAGGAAAGCATAAGATTTCATAATTGTTCCCTGTTCCCT
GTTTATCACGGAAGTGCAAAAAACAATATAGGGATTGATAACCTTATAGAAGTGATTACG
AATAAATTTTATTCATCAACACATCGAGGTCAGTCTGAACTTTGCGGAAAAGTTTTCAAA
ATTGAGTATTCGGAAAAAAGACAGCGTCTTGCATATATACGTCTTTATAGTGGCGTACTG
CATTTGCGAGATCCGGTTAGAATATCGGAAAAGGAAAAAATAAAAATTACAGAAATGTAT
ACTTCAATAAATGGTGAATTATGTAAAATCGATAAGGCTTATTCCGGGGAAATTGTTATT
TTGCAGAATGAGTTTTTGAAGTTAAATAGTGTTCTTGGAGATACAAAGCTATTGCCACAG
AGAGAGAGAATTGAAAATCCCCTCCCTCTGCTGCAAACGACTGTTGAACCGAGCAAACCT
CAACAAAGGGAAATGTTACTTGATGCACTTTTAGAAATCTCCGACAGTGACCCGCTTCTG
CGATATTATGTGGATTCTGCGACACATGAAATCATACTTTCTTTCTTAGGGAAAGTACAA
ATGGAAGTGACTTGTGCTCTGCTGCAAGAAAAGTATCATGTGGAGATAGAAATAAAAGAG
CCTACAGTCATTTATATGGAAAGACCGTTAAAAAAAGCAGAGTATACCATTCACATCGAA
GTTCCACCGAATCCTTTCTGGGCTTCCATTGGTCTATCTGTAGCACCGCTTCCATTAGGG
AGCGGAGTACAGTATGAGAGCTCGGTTTCTCTTGGATACTTAAATCAATCGTTTCAAAAT
GCAGTTATGGAGGGGATACGCTATGGCTGTGAACAAGGATTGTATGGTTGGAATGTGACG
GACTGTAAAATCTGTTTTAAGTATGGCTTATACTATAGCCCTGTTAGTACCCCAGCAGAT
TTTCGGATGCTTGCTCCTATTGTATTGGAACAAGTCTTAAAAAAAGCTGGAACAGAATTG
TTAGAGCCATATCTTAGTTTTAAAATTTATGCGCCACAGGAATATCTTTCACGAGCATAC
AACGATGCTCCTAAATATTGTGCGAACATCGTAGACACTCAATTGAAAAATAATGAGGTC
ATTCTTAGTGGAGAAATCCCTGCTCGGTGTATTCAAAAATATCGTAGTGATTTAACTTTC
TTTACAAATGGACGTAGTGTTTGTTTAACAGAGTTAAAAGGGTACCATGTTACTACCGGT
GAACCTGTTTGCCAGCCCCGTCGTCCAAATAGTCGGATAGATAAAGTACGATATATGTTC
AATAAAATAACTTAG
>76323|592584|Neisseria_gonorrhoeae|16|Neisseria_gonorrhoeae:1-1935
ATGGAGGAAAATCACATGAAAATTATTAATATTGGAGTTTTAGCTCATGTTGATGCAGGA
AAAACTACCTTAACAGAAAGCTTATTATATAACAGTGGAGCGATTACAGAATTAGGAAGC
GTGGACAAAGGTACAACGAGGACGGATAATACGCTTTTAGAACGTCAGAGAGGAATTACA
ATTCAGACAGGAATAACCTCTTTTCAGTGGGAAAATACGAAGGTGAACATCATAGACACG
CCAGGACATATGGATTTCTTAGCAGAAGTATATCGTTCATTATCAGTTTTAGATGGGGCA
ATTCTACTGATTTCTGCAAAAGATGGCGTACAAGCACAAACTCGTATATTATTTCATGCA
CTTAGGAAAATGGGGATTCCCACAATCTTTTTTATCAATAAGATTGACCAAAATGGAATT
GATTTATCAACGGTTTATCAGGATATTAAAGAGAAACTTTCTGCCGAAATTGTAATCAAA
CAGAAGGTAGAACTGTATCCTAATATGTGTGTGACGAACTTTACCGAATCTGAACAATGG
GATATGGTAATAGAAGGAAATGATTACCTTTTGGAGAAATATACGTCTGGGAAATTATTG
GAAGCATTAGAACTCGAACAAGAGGAAAGCATAAGATTTCATAATTGTTCCCTGTTCCCT
GTTTATCACGGAAGTGCAAAAAACAATATAGGGATTGATAACCTTATAGAAGTGATTACG
AATAAATTTTATTCATCAACACATCGAGGTCAGTCTGAACTTTGCGGAAAAGTTTTCAAA
ATTGAGTATTCGGAAAAAAGACAGCGTCTTGCATATATACGTCTTTATAGTGGCGTACTG
CATTTGCGAGATCCGGTTAGAATATCGGAAAAGGAAAAAATAAAAATTACAGAAATGTAT
ACTTCAATAAATGGTGAATTATGTAAAATCGATAAGGCTTATTCCGGGGAAATTGTTATT
TTGCAGAATGAGTTTTTGAAGTTAAATAGTGTTCTTGGAGATACAAAGCTATTGCCACAG
AGAGAGAGAATTGAAAATCCCCTCCCTCTGCTGCAAACGACTGTTGAACCGAGCAAACCT
CAACAAAGGGAAATGTTACTTGATGCACTTTTAGAAATCTCCGACAGTGACCCGCTTCTG
CGATATTATGTGGATTCTGCGACACATGAAATCATACTTTCTTTCTTAGGGAAAGTACAA
ATGGAAGTGACTTGTGCTCTGCTGCAAGAAAAGTATCATGTGGAGATAGAAATAAAAGAG
CCTACAGTCATTTATATGGAAAGACCGTTAAAAAAAGCAGAGTATACCATTCACATCGAA
GTTCCACCGAATCCTTTCTGGGCTTCCATTGGTCTATCTGTAGCACCGCTTCCATTAGGG
AGCGGAGTACAGTATGAGAGCTCGGTTTCTCTTGGATACTTAAATCAATCGTTTCAAAAT
GCAGTTATGGAGGGGATACGCTATGGCTGTGAACAAGGATTGTATGGTTGGAATGTGACG
GACTGTAAAATCTGTTTTAAGTATGGCTTATACTATAGCCCTGTTAGTACCCCAGCAGAT
TTTCGGATGCTTGCTCCTATTGTATTGGAACAAGTCTTAAAAAAAGCTGGAACAGAATTG
TTAGAGCCATATCTTAGTTTTAAAATTTATGCGCCACAGGAATATCTTTCACGAGCATAC
AACGATGCTCCTAAATATTGTGCGAACATCGTAGACACTCAATTGAAAAATAATGAGGTC
ATTCTTAGTGGAGAAATCCCTGCTCGGTGTATTCAAAAATATCGTAGTGATTTAACTTTC
TTTACAAATGGACGTAGTGTTTGTTTAACAGAGTTAAAAGGGTACCATGTTACTACCGGT
GAACCTGTTTGCCAGCCCCGTCGTCCAAATAGTCGGATAGATAAAGTACGATATATGTTC
AATAAAATAACTTAG
>76345|593247|Neisseria_gonorrhoeae|32|Neisseria_gonorrhoeae:1-1935
ATGGAGGAAAATCACATGAAAATTATTAATATTGGAGTTTTAGCTCATGTTGATGCAGGA
AAAACTACCTTAACAGAAAGCTTATTATATAACAGTGGAGCGATTACAGAATTAGGAAGC
GTGGACAAAGGTACAACGAGGACGGATAATACGCTTTTAGAACGTCAGAGAGGAATTACA
ATTCAGACAGGAATAACCTCTTTTCAGTGGGAAAATACGAAGGTGAACATCATAGACACG
CCAGGACATATGGATTTCTTAGCAGAAGTATATCGTTCATTATCAGTTTTAGATGGGGCA
ATTCTACTGATTTCTGCAAAAGATGGCGTACAAGCACAAACTCGTATATTATTTCATGCA
CTTAGGAAAATGGGGATTCCCACAATCTTTTTTATCAATAAGATTGACCAAAATGGAATT
GATTTATCAACGGTTTATCAGGATATTAAAGAGAAACTTTCTGCCGAAATTGTAATCAAA
CAGAAGGTAGAACTGTATCCTAATATGTGTGTGACGAACTTTACCGAATCTGAACAATGG
GATATGGTAATAGAAGGAAATGATTACCTTTTGGAGAAATATACGTCTGGGAAATTATTG
GAAGCATTAGAACTCGAACAAGAGGAAAGCATAAGATTTCATAATTGTTCCCTGTTCCCT
GTTTATCACGGAAGTGCAAAAAACAATATAGGGATTGATAACCTTATAGAAGTGATTACG
AATAAATTTTATTCATCAACACATCGAGGTCAGTCTGAACTTTGCGGAAAAGTTTTCAAA
ATTGAGTATTCGGAAAAAAGACAGCGTCTTGCATATATACGTCTTTATAGTGGCGTACTG
CATTTGCGAGATCCGGTTAGAATATCGGAAAAGGAAAAAATAAAAATTACAGAAATGTAT
ACTTCAATAAATGGTGAATTATGTAAAATCGATAAGGCTTATTCCGGGGAAATTGTTATT
TTGCAGAATGAGTTTTTGAAGTTAAATAGTGTTCTTGGAGATACAAAGCTATTGCCACAG
AGAGAGAGAATTGAAAATCCCCTCCCTCTGCTGCAAACGACTGTTGAACCGAGCAAACCT
CAACAAAGGGAAATGTTACTTGATGCACTTTTAGAAATCTCCGACAGTGACCCGCTTCTG
CGATATTATGTGGATTCTGCGACACATGAAATCATACTTTCTTTCTTAGGGAAAGTACAA
ATGGAAGTGACTTGTGCTCTGCTGCAAGAAAAGTATCATGTGGAGATAGAAATAAAAGAG
CCTACAGTCATTTATATGGAAAGACCGTTAAAAAAAGCAGAGTATACCATTCACATCGAA
GTTCCACCGAATCCTTTCTGGGCTTCCATTGGTCTATCTGTAGCACCGCTTCCATTAGGG
AGCGGAGTACAGTATGAGAGCTCGGTTTCTCTTGGATACTTAAATCAATCGTTTCAAAAT
GCAGTTATGGAGGGGATACGCTATGGCTGTGAACAAGGATTGTATGGTTGGAATGTGACG
GACTGTAAAATCTGTTTTAAGTATGGCTTATACTATAGCCCTGTTAGTACCCCAGCAGAT
TTTCGGATGCTTGCTCCTATTGTATTGGAACAAGTCTTAAAAAAAGCTGGAACAGAATTG
TTAGAGCCATATCTTAGTTTTAAAATTTATGCGCCACAGGAATATCTTTCACGAGCATAC
AACGATGCTCCTAAATATTGTGCGAACATCGTAGACACTCAATTGAAAAATAATGAGGTC
ATTCTTAGTGGAGAAATCCCTGCTCGGTGTATTCAAAAATATCGTAGTGATTTAACTTTC
TTTACAAATGGACGTAGTGTTTGTTTAACAGAGTTAAAAGGGTACCATGTTACTACCGGT
GAACCTGTTTGCCAGCCCCGTCGTCCAAATAGTCGGATAGATAAAGTACGATATATGTTC
AATAAAATAACTTAG
>76361|594113|Neisseria_gonorrhoeae|32|Neisseria_gonorrhoeae:1-1935
ATGGAGGAAAATCACATGAAAATTATTAATATTGGAGTTTTAGCTCATGTTGATGCAGGA
AAAACTACCTTAACAGAAAGCTTATTATATAACAGTGGAGCGATTACAGAATTAGGAAGC
GTGGACAAAGGTACAACGAGGACGGATAATACGCTTTTAGAACGTCAGAGAGGAATTACA
ATTCAGACAGGAATAACCTCTTTTCAGTGGGAAAATACGAAGGTGAACATCATAGACACG
CCAGGACATATGGATTTCTTAGCAGAAGTATATCGTTCATTATCAGTTTTAGATGGGGCA
ATTCTACTGATTTCTGCAAAAGATGGCGTACAAGCACAAACTCGTATATTATTTCATGCA
CTTAGGAAAATGGGGATTCCCACAATCTTTTTTATCAATAAGATTGACCAAAATGGAATT
GATTTATCAACGGTTTATCAGGATATTAAAGAGAAACTTTCTGCCGAAATTGTAATCAAA
CAGAAGGTAGAACTGTATCCTAATATGTGTGTGACGAACTTTACCGAATCTGAACAATGG
GATATGGTAATAGAAGGAAATGATTACCTTTTGGAGAAATATACGTCTGGGAAATTATTG
GAAGCATTAGAACTCGAACAAGAGGAAAGCATAAGATTTCATAATTGTTCCCTGTTCCCT
GTTTATCACGGAAGTGCAAAAAACAATATAGGGATTGATAACCTTATAGAAGTGATTACG
AATAAATTTTATTCATCAACACATCGAGGTCAGTCTGAACTTTGCGGAAAAGTTTTCAAA
ATTGAGTATTCGGAAAAAAGACAGCGTCTTGCATATATACGTCTTTATAGTGGCGTACTG
CATTTGCGAGATCCGGTTAGAATATCGGAAAAGGAAAAAATAAAAATTACAGAAATGTAT
ACTTCAATAAATGGTGAATTATGTAAAATCGATAAGGCTTATTCCGGGGAAATTGTTATT
TTGCAGAATGAGTTTTTGAAGTTAAATAGTGTTCTTGGAGATACAAAGCTATTGCCACAG
AGAGAGAGAATTGAAAATCCCCTCCCTCTGCTGCAAACGACTGTTGAACCGAGCAAACCT
CAACAAAGGGAAATGTTACTTGATGCACTTTTAGAAATCTCCGACAGTGACCCGCTTCTG
CGATATTATGTGGATTCTGCGACACATGAAATCATACTTTCTTTCTTAGGGAAAGTACAA
ATGGAAGTGACTTGTGCTCTGCTGCAAGAAAAGTATCATGTGGAGATAGAAATAAAAGAG
CCTACAGTCATTTATATGGAAAGACCGTTAAAAAAAGCAGAGTATACCATTCACATCGAA
GTTCCACCGAATCCTTTCTGGGCTTCCATTGGTCTATCTGTAGCACCGCTTCCATTAGGG
AGCGGAGTACAGTATGAGAGCTCGGTTTCTCTTGGATACTTAAATCAATCGTTTCAAAAT
GCAGTTATGGAGGGGATACGCTATGGCTGTGAACAAGGATTGTATGGTTGGAATGTGACG
GACTGTAAAATCTGTTTTAAGTATGGCTTATACTATAGCCCTGTTAGTACCCCAGCAGAT
TTTCGGATGCTTGCTCCTATTGTATTGGAACAAGTCTTAAAAAAAGCTGGAACAGAATTG
TTAGAGCCATATCTTAGTTTTAAAATTTATGCGCCACAGGAATATCTTTCACGAGCATAC
AACGATGCTCCTAAATATTGTGCGAACATCGTAGACACTCAATTGAAAAATAATGAGGTC
ATTCTTAGTGGAGAAATCCCTGCTCGGTGTATTCAAAAATATCGTAGTGATTTAACTTTC
TTTACAAATGGACGTAGTGTTTGTTTAACAGAGTTAAAAGGGTACCATGTTACTACCGGT
GAACCTGTTTGCCAGCCCCGTCGTCCAAATAGTCGGATAGATAAAGTACGATATATGTTC
AATAAAATAACTTAG
>76362|594119|Neisseria_gonorrhoeae|32|Neisseria_gonorrhoeae:1-1935
ATGGAGGAAAATCACATGAAAATTATTAATATTGGAGTTTTAGCTCATGTTGATGCAGGA
AAAACTACCTTAACAGAAAGCTTATTATATAACAGTGGAGCGATTACAGAATTAGGAAGC
GTGGACAAAGGTACAACGAGGACGGATAATACGCTTTTAGAACGTCAGAGAGGAATTACA
ATTCAGACAGGAATAACCTCTTTTCAGTGGGAAAATACGAAGGTGAACATCATAGACACG
CCAGGACATATGGATTTCTTAGCAGAAGTATATCGTTCATTATCAGTTTTAGATGGGGCA
ATTCTACTGATTTCTGCAAAAGATGGCGTACAAGCACAAACTCGTATATTATTTCATGCA
CTTAGGAAAATGGGGATTCCCACAATCTTTTTTATCAATAAGATTGACCAAAATGGAATT
GATTTATCAACGGTTTATCAGGATATTAAAGAGAAACTTTCTGCCGAAATTGTAATCAAA
CAGAAGGTAGAACTGTATCCTAATATGTGTGTGACGAACTTTACCGAATCTGAACAATGG
GATATGGTAATAGAAGGAAATGATTACCTTTTGGAGAAATATACGTCTGGGAAATTATTG
GAAGCATTAGAACTCGAACAAGAGGAAAGCATAAGATTTCATAATTGTTCCCTGTTCCCT
GTTTATCACGGAAGTGCAAAAAACAATATAGGGATTGATAACCTTATAGAAGTGATTACG
AATAAATTTTATTCATCAACACATCGAGGTCAGTCTGAACTTTGCGGAAAAGTTTTCAAA
ATTGAGTATTCGGAAAAAAGACAGCGTCTTGCATATATACGTCTTTATAGTGGCGTACTG
CATTTGCGAGATCCGGTTAGAATATCGGAAAAGGAAAAAATAAAAATTACAGAAATGTAT
ACTTCAATAAATGGTGAATTATGTAAAATCGATAAGGCTTATTCCGGGGAAATTGTTATT
TTGCAGAATGAGTTTTTGAAGTTAAATAGTGTTCTTGGAGATACAAAGCTATTGCCACAG
AGAGAGAGAATTGAAAATCCCCTCCCTCTGCTGCAAACGACTGTTGAACCGAGCAAACCT
CAACAAAGGGAAATGTTACTTGATGCACTTTTAGAAATCTCCGACAGTGACCCGCTTCTG
CGATATTATGTGGATTCTGCGACACATGAAATCATACTTTCTTTCTTAGGGAAAGTACAA
ATGGAAGTGACTTGTGCTCTGCTGCAAGAAAAGTATCATGTGGAGATAGAAATAAAAGAG
CCTACAGTCATTTATATGGAAAGACCGTTAAAAAAAGCAGAGTATACCATTCACATCGAA
GTTCCACCGAATCCTTTCTGGGCTTCCATTGGTCTATCTGTAGCACCGCTTCCATTAGGG
AGCGGAGTACAGTATGAGAGCTCGGTTTCTCTTGGATACTTAAATCAATCGTTTCAAAAT
GCAGTTATGGAGGGGATACGCTATGGCTGTGAACAAGGATTGTATGGTTGGAATGTGACG
GACTGTAAAATCTGTTTTAAGTATGGCTTATACTATAGCCCTGTTAGTACCCCAGCAGAT
TTTCGGATGCTTGCTCCTATTGTATTGGAACAAGTCTTAAAAAAAGCTGGAACAGAATTG
TTAGAGCCATATCTTAGTTTTAAAATTTATGCGCCACAGGAATATCTTTCACGAGCATAC
AACGATGCTCCTAAATATTGTGCGAACATCGTAGACACTCAATTGAAAAATAATGAGGTC
ATTCTTAGTGGAGAAATCCCTGCTCGGTGTATTCAAAAATATCGTAGTGATTTAACTTTC
TTTACAAATGGACGTAGTGTTTGTTTAACAGAGTTAAAAGGGTACCATGTTACTACCGGT
GAACCTGTTTGCCAGCCCCGTCGTCCAAATAGTCGGATAGATAAAGTACGATATATGTTC
AATAAAATAACTTAG
>76367|594278|Neisseria_gonorrhoeae|32|Neisseria_gonorrhoeae:1-1935
ATGGAGGAAAATCACATGAAAATTATTAATATTGGAGTTTTAGCTCATGTTGATGCAGGA
AAAACTACCTTAACAGAAAGCTTATTATATAACAGTGGAGCGATTACAGAATTAGGAAGC
GTGGACAAAGGTACAACGAGGACGGATAATACGCTTTTAGAACGTCAGAGAGGAATTACA
ATTCAGACAGGAATAACCTCTTTTCAGTGGGAAAATACGAAGGTGAACATCATAGACACG
CCAGGACATATGGATTTCTTAGCAGAAGTATATCGTTCATTATCAGTTTTAGATGGGGCA
ATTCTACTGATTTCTGCAAAAGATGGCGTACAAGCACAAACTCGTATATTATTTCATGCA
CTTAGGAAAATGGGGATTCCCACAATCTTTTTTATCAATAAGATTGACCAAAATGGAATT
GATTTATCAACGGTTTATCAGGATATTAAAGAGAAACTTTCTGCCGAAATTGTAATCAAA
CAGAAGGTAGAACTGTATCCTAATATGTGTGTGACGAACTTTACCGAATCTGAACAATGG
GATATGGTAATAGAAGGAAATGATTACCTTTTGGAGAAATATACGTCTGGGAAATTATTG
GAAGCATTAGAACTCGAACAAGAGGAAAGCATAAGATTTCATAATTGTTCCCTGTTCCCT
GTTTATCACGGAAGTGCAAAAAACAATATAGGGATTGATAACCTTATAGAAGTGATTACG
AATAAATTTTATTCATCAACACATCGAGGTCAGTCTGAACTTTGCGGAAAAGTTTTCAAA
ATTGAGTATTCGGAAAAAAGACAGCGTCTTGCATATATACGTCTTTATAGTGGCGTACTG
CATTTGCGAGATCCGGTTAGAATATCGGAAAAGGAAAAAATAAAAATTACAGAAATGTAT
ACTTCAATAAATGGTGAATTATGTAAAATCGATAAGGCTTATTCCGGGGAAATTGTTATT
TTGCAGAATGAGTTTTTGAAGTTAAATAGTGTTCTTGGAGATACAAAGCTATTGCCACAG
AGAGAGAGAATTGAAAATCCCCTCCCTCTGCTGCAAACGACTGTTGAACCGAGCAAACCT
CAACAAAGGGAAATGTTACTTGATGCACTTTTAGAAATCTCCGACAGTGACCCGCTTCTG
CGATATTATGTGGATTCTGCGACACATGAAATCATACTTTCTTTCTTAGGGAAAGTACAA
ATGGAAGTGACTTGTGCTCTGCTGCAAGAAAAGTATCATGTGGAGATAGAAATAAAAGAG
CCTACAGTCATTTATATGGAAAGACCGTTAAAAAAAGCAGAGTATACCATTCACATCGAA
GTTCCACCGAATCCTTTCTGGGCTTCCATTGGTCTATCTGTAGCACCGCTTCCATTAGGG
AGCGGAGTACAGTATGAGAGCTCGGTTTCTCTTGGATACTTAAATCAATCGTTTCAAAAT
GCAGTTATGGAGGGGATACGCTATGGCTGTGAACAAGGATTGTATGGTTGGAATGTGACG
GACTGTAAAATCTGTTTTAAGTATGGCTTATACTATAGCCCTGTTAGTACCCCAGCAGAT
TTTCGGATGCTTGCTCCTATTGTATTGGAACAAGTCTTAAAAAAAGCTGGAACAGAATTG
TTAGAGCCATATCTTAGTTTTAAAATTTATGCGCCACAGGAATATCTTTCACGAGCATAC
AACGATGCTCCTAAATATTGTGCGAACATCGTAGACACTCAATTGAAAAATAATGAGGTC
ATTCTTAGTGGAGAAATCCCTGCTCGGTGTATTCAAAAATATCGTAGTGATTTAACTTTC
TTTACAAATGGACGTAGTGTTTGTTTAACAGAGTTAAAAGGGTACCATGTTACTACCGGT
GAACCTGTTTGCCAGCCCCGTCGTCCAAATAGTCGGATAGATAAAGTACGATATATGTTC
AATAAAATAACTTAG
>76373|594673|Neisseria_gonorrhoeae|16|Neisseria_gonorrhoeae:1-1935
ATGGAGGAAAATCACATGAAAATTATTAATATTGGAGTTTTAGCTCATGTTGATGCAGGA
AAAACTACCTTAACAGAAAGCTTATTATATAACAGTGGAGCGATTACAGAATTAGGAAGC
GTGGACAAAGGTACAACGAGGACGGATAATACGCTTTTAGAACGTCAGAGAGGAATTACA
ATTCAGACAGGAATAACCTCTTTTCAGTGGGAAAATACGAAGGTGAACATCATAGACACG
CCAGGACATATGGATTTCTTAGCAGAAGTATATCGTTCATTATCAGTTTTAGATGGGGCA
ATTCTACTGATTTCTGCAAAAGATGGCGTACAAGCACAAACTCGTATATTATTTCATGCA
CTTAGGAAAATGGGGATTCCCACAATCTTTTTTATCAATAAGATTGACCAAAATGGAATT
GATTTATCAACGGTTTATCAGGATATTAAAGAGAAACTTTCTGCCGAAATTGTAATCAAA
CAGAAGGTAGAACTGTATCCTAATATGTGTGTGACGAACTTTACCGAATCTGAACAATGG
GATATGGTAATAGAAGGAAATGATTACCTTTTGGAGAAATATACGTCTGGGAAATTATTG
GAAGCATTAGAACTCGAACAAGAGGAAAGCATAAGATTTCATAATTGTTCCCTGTTCCCT
GTTTATCACGGAAGTGCAAAAAACAATATAGGGATTGATAACCTTATAGAAGTGATTACG
AATAAATTTTATTCATCAACACATCGAGGTCAGTCTGAACTTTGCGGAAAAGTTTTCAAA
ATTGAGTATTCGGAAAAAAGACAGCGTCTTGCATATATACGTCTTTATAGTGGCGTACTG
CATTTGCGAGATCCGGTTAGAATATCGGAAAAGGAAAAAATAAAAATTACAGAAATGTAT
ACTTCAATAAATGGTGAATTATGTAAAATCGATAAGGCTTATTCCGGGGAAATTGTTATT
TTGCAGAATGAGTTTTTGAAGTTAAATAGTGTTCTTGGAGATACAAAGCTATTGCCACAG
AGAGAGAGAATTGAAAATCCCCTCCCTCTGCTGCAAACGACTGTTGAACCGAGCAAACCT
CAACAAAGGGAAATGTTACTTGATGCACTTTTAGAAATCTCCGACAGTGACCCGCTTCTG
CGATATTATGTGGATTCTGCGACACATGAAATCATACTTTCTTTCTTAGGGAAAGTACAA
ATGGAAGTGACTTGTGCTCTGCTGCAAGAAAAGTATCATGTGGAGATAGAAATAAAAGAG
CCTACAGTCATTTATATGGAAAGACCGTTAAAAAAAGCAGAGTATACCATTCACATCGAA
GTTCCACCGAATCCTTTCTGGGCTTCCATTGGTCTATCTGTAGCACCGCTTCCATTAGGG
AGCGGAGTACAGTATGAGAGCTCGGTTTCTCTTGGATACTTAAATCAATCGTTTCAAAAT
GCAGTTATGGAGGGGATACGCTATGGCTGTGAACAAGGATTGTATGGTTGGAATGTGACG
GACTGTAAAATCTGTTTTAAGTATGGCTTATACTATAGCCCTGTTAGTACCCCAGCAGAT
TTTCGGATGCTTGCTCCTATTGTATTGGAACAAGTCTTAAAAAAAGCTGGAACAGAATTG
TTAGAGCCATATCTTAGTTTTAAAATTTATGCGCCACAGGAATATCTTTCACGAGCATAC
AACGATGCTCCTAAATATTGTGCGAACATCGTAGACACTCAATTGAAAAATAATGAGGTC
ATTCTTAGTGGAGAAATCCCTGCTCGGTGTATTCAAAAATATCGTAGTGATTTAACTTTC
TTTACAAATGGACGTAGTGTTTGTTTAACAGAGTTAAAAGGGTACCATGTTACTACCGGT
GAACCTGTTTGCCAGCCCCGTCGTCCAAATAGTCGGATAGATAAAGTACGATATATGTTC
AATAAAATAACTTAG
>76376|594679|Neisseria_gonorrhoeae|16|Neisseria_gonorrhoeae:1-1935
ATGGAGGAAAATCACATGAAAATTATTAATATTGGAGTTTTAGCTCATGTTGATGCAGGA
AAAACTACCTTAACAGAAAGCTTATTATATAACAGTGGAGCGATTACAGAATTAGGAAGC
GTGGACAAAGGTACAACGAGGACGGATAATACGCTTTTAGAACGTCAGAGAGGAATTACA
ATTCAGACAGGAATAACCTCTTTTCAGTGGGAAAATACGAAGGTGAACATCATAGACACG
CCAGGACATATGGATTTCTTAGCAGAAGTATATCGTTCATTATCAGTTTTAGATGGGGCA
ATTCTACTGATTTCTGCAAAAGATGGCGTACAAGCACAAACTCGTATATTATTTCATGCA
CTTAGGAAAATGGGGATTCCCACAATCTTTTTTATCAATAAGATTGACCAAAATGGAATT
GATTTATCAACGGTTTATCAGGATATTAAAGAGAAACTTTCTGCCGAAATTGTAATCAAA
CAGAAGGTAGAACTGTATCCTAATATGTGTGTGACGAACTTTACCGAATCTGAACAATGG
GATATGGTAATAGAAGGAAATGATTACCTTTTGGAGAAATATACGTCTGGGAAATTATTG
GAAGCATTAGAACTCGAACAAGAGGAAAGCATAAGATTTCATAATTGTTCCCTGTTCCCT
GTTTATCACGGAAGTGCAAAAAACAATATAGGGATTGATAACCTTATAGAAGTGATTACG
AATAAATTTTATTCATCAACACATCGAGGTCAGTCTGAACTTTGCGGAAAAGTTTTCAAA
ATTGAGTATTCGGAAAAAAGACAGCGTCTTGCATATATACGTCTTTATAGTGGCGTACTG
CATTTGCGAGATCCGGTTAGAATATCGGAAAAGGAAAAAATAAAAATTACAGAAATGTAT
ACTTCAATAAATGGTGAATTATGTAAAATCGATAAGGCTTATTCCGGGGAAATTGTTATT
TTGCAGAATGAGTTTTTGAAGTTAAATAGTGTTCTTGGAGATACAAAGCTATTGCCACAG
AGAGAGAGAATTGAAAATCCCCTCCCTCTGCTGCAAACGACTGTTGAACCGAGCAAACCT
CAACAAAGGGAAATGTTACTTGATGCACTTTTAGAAATCTCCGACAGTGACCCGCTTCTG
CGATATTATGTGGATTCTGCGACACATGAAATCATACTTTCTTTCTTAGGGAAAGTACAA
ATGGAAGTGACTTGTGCTCTGCTGCAAGAAAAGTATCATGTGGAGATAGAAATAAAAGAG
CCTACAGTCATTTATATGGAAAGACCGTTAAAAAAAGCAGAGTATACCATTCACATCGAA
GTTCCACCGAATCCTTTCTGGGCTTCCATTGGTCTATCTGTAGCACCGCTTCCATTAGGG
AGCGGAGTACAGTATGAGAGCTCGGTTTCTCTTGGATACTTAAATCAATCGTTTCAAAAT
GCAGTTATGGAGGGGATACGCTATGGCTGTGAACAAGGATTGTATGGTTGGAATGTGACG
GACTGTAAAATCTGTTTTAAGTATGGCTTATACTATAGCCCTGTTAGTACCCCAGCAGAT
TTTCGGATGCTTGCTCCTATTGTATTGGAACAAGTCTTAAAAAAAGCTGGAACAGAATTG
TTAGAGCCATATCTTAGTTTTAAAATTTATGCGCCACAGGAATATCTTTCACGAGCATAC
AACGATGCTCCTAAATATTGTGCGAACATCGTAGACACTCAATTGAAAAATAATGAGGTC
ATTCTTAGTGGAGAAATCCCTGCTCGGTGTATTCAAAAATATCGTAGTGATTTAACTTTC
TTTACAAATGGACGTAGTGTTTGTTTAACAGAGTTAAAAGGGTACCATGTTACTACCGGT
GAACCTGTTTGCCAGCCCCGTCGTCCAAATAGTCGGATAGATAAAGTACGATATATGTTC
AATAAAATAACTTAG
>76382|595332|Neisseria_gonorrhoeae|32|Neisseria_gonorrhoeae:1-1935
ATGGAGGAAAATCACATGAAAATTATTAATATTGGAGTTTTAGCTCATGTTGATGCAGGA
AAAACTACCTTAACAGAAAGCTTATTATATAACAGTGGAGCGATTACAGAATTAGGAAGC
GTGGACAAAGGTACAACGAGGACGGATAATACGCTTTTAGAACGTCAGAGAGGAATTACA
ATTCAGACAGGAATAACCTCTTTTCAGTGGGAAAATACGAAGGTGAACATCATAGACACG
CCAGGACATATGGATTTCTTAGCAGAAGTATATCGTTCATTATCAGTTTTAGATGGGGCA
ATTCTACTGATTTCTGCAAAAGATGGCGTACAAGCACAAACTCGTATATTATTTCATGCA
CTTAGGAAAATGGGGATTCCCACAATCTTTTTTATCAATAAGATTGACCAAAATGGAATT
GATTTATCAACGGTTTATCAGGATATTAAAGAGAAACTTTCTGCCGAAATTGTAATCAAA
CAGAAGGTAGAACTGTATCCTAATATGTGTGTGACGAACTTTACCGAATCTGAACAATGG
GATATGGTAATAGAAGGAAATGATTACCTTTTGGAGAAATATACGTCTGGGAAATTATTG
GAAGCATTAGAACTCGAACAAGAGGAAAGCATAAGATTTCATAATTGTTCCCTGTTCCCT
GTTTATCACGGAAGTGCAAAAAACAATATAGGGATTGATAACCTTATAGAAGTGATTACG
AATAAATTTTATTCATCAACACATCGAGGTCAGTCTGAACTTTGCGGAAAAGTTTTCAAA
ATTGAGTATTCGGAAAAAAGACAGCGTCTTGCATATATACGTCTTTATAGTGGCGTACTG
CATTTGCGAGATCCGGTTAGAATATCGGAAAAGGAAAAAATAAAAATTACAGAAATGTAT
ACTTCAATAAATGGTGAATTATGTAAAATCGATAAGGCTTATTCCGGGGAAATTGTTATT
TTGCAGAATGAGTTTTTGAAGTTAAATAGTGTTCTTGGAGATACAAAGCTATTGCCACAG
AGAGAGAGAATTGAAAATCCCCTCCCTCTGCTGCAAACGACTGTTGAACCGAGCAAACCT
CAACAAAGGGAAATGTTACTTGATGCACTTTTAGAAATCTCCGACAGTGACCCGCTTCTG
CGATATTATGTGGATTCTGCGACACATGAAATCATACTTTCTTTCTTAGGGAAAGTACAA
ATGGAAGTGACTTGTGCTCTGCTGCAAGAAAAGTATCATGTGGAGATAGAAATAAAAGAG
CCTACAGTCATTTATATGGAAAGACCGTTAAAAAAAGCAGAGTATACCATTCACATCGAA
GTTCCACCGAATCCTTTCTGGGCTTCCATTGGTCTATCTGTAGCACCGCTTCCATTAGGG
AGCGGAGTACAGTATGAGAGCTCGGTTTCTCTTGGATACTTAAATCAATCGTTTCAAAAT
GCAGTTATGGAGGGGATACGCTATGGCTGTGAACAAGGATTGTATGGTTGGAATGTGACG
GACTGTAAAATCTGTTTTAAGTATGGCTTATACTATAGCCCTGTTAGTACCCCAGCAGAT
TTTCGGATGCTTGCTCCTATTGTATTGGAACAAGTCTTAAAAAAAGCTGGAACAGAATTG
TTAGAGCCATATCTTAGTTTTAAAATTTATGCGCCACAGGAATATCTTTCACGAGCATAC
AACGATGCTCCTAAATATTGTGCGAACATCGTAGACACTCAATTGAAAAATAATGAGGTC
ATTCTTAGTGGAGAAATCCCTGCTCGGTGTATTCAAAAATATCGTAGTGATTTAACTTTC
TTTACAAATGGACGTAGTGTTTGTTTAACAGAGTTAAAAGGGTACCATGTTACTACCGGT
GAACCTGTTTGCCAGCCCCGTCGTCCAAATAGTCGGATAGATAAAGTACGATATATGTTC
AATAAAATAACTTAG
>76384|595600|Neisseria_gonorrhoeae|16|Neisseria_gonorrhoeae:1-1935
ATGGAGGAAAATCACATGAAAATTATTAATATTGGAGTTTTAGCTCATGTTGATGCAGGA
AAAACTACCTTAACAGAAAGCTTATTATATAACAGTGGAGCGATTACAGAATTAGGAAGC
GTGGACAAAGGTACAACGAGGACGGATAATACGCTTTTAGAACGTCAGAGAGGAATTACA
ATTCAGACAGGAATAACCTCTTTTCAGTGGGAAAATACGAAGGTGAACATCATAGACACG
CCAGGACATATGGATTTCTTAGCAGAAGTATATCGTTCATTATCAGTTTTAGATGGGGCA
ATTCTACTGATTTCTGCAAAAGATGGCGTACAAGCACAAACTCGTATATTATTTCATGCA
CTTAGGAAAATGGGGATTCCCACAATCTTTTTTATCAATAAGATTGACCAAAATGGAATT
GATTTATCAACGGTTTATCAGGATATTAAAGAGAAACTTTCTGCCGAAATTGTAATCAAA
CAGAAGGTAGAACTGTATCCTAATATGTGTGTGACGAACTTTACCGAATCTGAACAATGG
GATATGGTAATAGAAGGAAATGATTACCTTTTGGAGAAATATACGTCTGGGAAATTATTG
GAAGCATTAGAACTCGAACAAGAGGAAAGCATAAGATTTCATAATTGTTCCCTGTTCCCT
GTTTATCACGGAAGTGCAAAAAACAATATAGGGATTGATAACCTTATAGAAGTGATTACG
AATAAATTTTATTCATCAACACATCGAGGTCAGTCTGAACTTTGCGGAAAAGTTTTCAAA
ATTGAGTATTCGGAAAAAAGACAGCGTCTTGCATATATACGTCTTTATAGTGGCGTACTG
CATTTGCGAGATCCGGTTAGAATATCGGAAAAGGAAAAAATAAAAATTACAGAAATGTAT
ACTTCAATAAATGGTGAATTATGTAAAATCGATAAGGCTTATTCCGGGGAAATTGTTATT
TTGCAGAATGAGTTTTTGAAGTTAAATAGTGTTCTTGGAGATACAAAGCTATTGCCACAG
AGAGAGAGAATTGAAAATCCCCTCCCTCTGCTGCAAACGACTGTTGAACCGAGCAAACCT
CAACAAAGGGAAATGTTACTTGATGCACTTTTAGAAATCTCCGACAGTGACCCGCTTCTG
CGATATTATGTGGATTCTGCGACACATGAAATCATACTTTCTTTCTTAGGGAAAGTACAA
ATGGAAGTGACTTGTGCTCTGCTGCAAGAAAAGTATCATGTGGAGATAGAAATAAAAGAG
CCTACAGTCATTTATATGGAAAGACCGTTAAAAAAAGCAGAGTATACCATTCACATCGAA
GTTCCACCGAATCCTTTCTGGGCTTCCATTGGTCTATCTGTAGCACCGCTTCCATTAGGG
AGCGGAGTACAGTATGAGAGCTCGGTTTCTCTTGGATACTTAAATCAATCGTTTCAAAAT
GCAGTTATGGAGGGGATACGCTATGGCTGTGAACAAGGATTGTATGGTTGGAATGTGACG
GACTGTAAAATCTGTTTTAAGTATGGCTTATACTATAGCCCTGTTAGTACCCCAGCAGAT
TTTCGGATGCTTGCTCCTATTGTATTGGAACAAGTCTTAAAAAAAGCTGGAACAGAATTG
TTAGAGCCATATCTTAGTTTTAAAATTTATGCGCCACAGGAATATCTTTCACGAGCATAC
AACGATGCTCCTAAATATTGTGCGAACATCGTAGACACTCAATTGAAAAATAATGAGGTC
ATTCTTAGTGGAGAAATCCCTGCTCGGTGTATTCAAAAATATCGTAGTGATTTAACTTTC
TTTACAAATGGACGTAGTGTTTGTTTAACAGAGTTAAAAGGGTACCATGTTACTACCGGT
GAACCTGTTTGCCAGCCCCGTCGTCCAAATAGTCGGATAGATAAAGTACGATATATGTTC
AATAAAATAACTTAG
>76393|595722|Neisseria_gonorrhoeae|32|Neisseria_gonorrhoeae:1-1935
ATGGAGGAAAATCACATGAAAATTATTAATATTGGAGTTTTAGCTCATGTTGATGCAGGA
AAAACTACCTTAACAGAAAGCTTATTATATAACAGTGGAGCGATTACAGAATTAGGAAGC
GTGGACAAAGGTACAACGAGGACGGATAATACGCTTTTAGAACGTCAGAGAGGAATTACA
ATTCAGACAGGAATAACCTCTTTTCAGTGGGAAAATACGAAGGTGAACATCATAGACACG
CCAGGACATATGGATTTCTTAGCAGAAGTATATCGTTCATTATCAGTTTTAGATGGGGCA
ATTCTACTGATTTCTGCAAAAGATGGCGTACAAGCACAAACTCGTATATTATTTCATGCA
CTTAGGAAAATGGGGATTCCCACAATCTTTTTTATCAATAAGATTGACCAAAATGGAATT
GATTTATCAACGGTTTATCAGGATATTAAAGAGAAACTTTCTGCCGAAATTGTAATCAAA
CAGAAGGTAGAACTGTATCCTAATATGTGTGTGACGAACTTTACCGAATCTGAACAATGG
GATATGGTAATAGAAGGAAATGATTACCTTTTGGAGAAATATACGTCTGGGAAATTATTG
GAAGCATTAGAACTCGAACAAGAGGAAAGCATAAGATTTCATAATTGTTCCCTGTTCCCT
GTTTATCACGGAAGTGCAAAAAACAATATAGGGATTGATAACCTTATAGAAGTGATTACG
AATAAATTTTATTCATCAACACATCGAGGTCAGTCTGAACTTTGCGGAAAAGTTTTCAAA
ATTGAGTATTCGGAAAAAAGACAGCGTCTTGCATATATACGTCTTTATAGTGGCGTACTG
CATTTGCGAGATCCGGTTAGAATATCGGAAAAGGAAAAAATAAAAATTACAGAAATGTAT
ACTTCAATAAATGGTGAATTATGTAAAATCGATAAGGCTTATTCCGGGGAAATTGTTATT
TTGCAGAATGAGTTTTTGAAGTTAAATAGTGTTCTTGGAGATACAAAGCTATTGCCACAG
AGAGAGAGAATTGAAAATCCCCTCCCTCTGCTGCAAACGACTGTTGAACCGAGCAAACCT
CAACAAAGGGAAATGTTACTTGATGCACTTTTAGAAATCTCCGACAGTGACCCGCTTCTG
CGATATTATGTGGATTCTGCGACACATGAAATCATACTTTCTTTCTTAGGGAAAGTACAA
ATGGAAGTGACTTGTGCTCTGCTGCAAGAAAAGTATCATGTGGAGATAGAAATAAAAGAG
CCTACAGTCATTTATATGGAAAGACCGTTAAAAAAAGCAGAGTATACCATTCACATCGAA
GTTCCACCGAATCCTTTCTGGGCTTCCATTGGTCTATCTGTAGCACCGCTTCCATTAGGG
AGCGGAGTACAGTATGAGAGCTCGGTTTCTCTTGGATACTTAAATCAATCGTTTCAAAAT
GCAGTTATGGAGGGGATACGCTATGGCTGTGAACAAGGATTGTATGGTTGGAATGTGACG
GACTGTAAAATCTGTTTTAAGTATGGCTTATACTATAGCCCTGTTAGTACCCCAGCAGAT
TTTCGGATGCTTGCTCCTATTGTATTGGAACAAGTCTTAAAAAAAGCTGGAACAGAATTG
TTAGAGCCATATCTTAGTTTTAAAATTTATGCGCCACAGGAATATCTTTCACGAGCATAC
AACGATGCTCCTAAATATTGTGCGAACATCGTAGACACTCAATTGAAAAATAATGAGGTC
ATTCTTAGTGGAGAAATCCCTGCTCGGTGTATTCAAAAATATCGTAGTGATTTAACTTTC
TTTACAAATGGACGTAGTGTTTGTTTAACAGAGTTAAAAGGGTACCATGTTACTACCGGT
GAACCTGTTTGCCAGCCCCGTCGTCCAAATAGTCGGATAGATAAAGTACGATATATGTTC
AATAAAATAACTTAG
>76397|595945|Neisseria_gonorrhoeae|16|Neisseria_gonorrhoeae:1-1935
ATGGAGGAAAATCACATGAAAATTATTAATATTGGAGTTTTAGCTCATGTTGATGCAGGA
AAAACTACCTTAACAGAAAGCTTATTATATAACAGTGGAGCGATTACAGAATTAGGAAGC
GTGGACAAAGGTACAACGAGGACGGATAATACGCTTTTAGAACGTCAGAGAGGAATTACA
ATTCAGACAGGAATAACCTCTTTTCAGTGGGAAAATACGAAGGTGAACATCATAGACACG
CCAGGACATATGGATTTCTTAGCAGAAGTATATCGTTCATTATCAGTTTTAGATGGGGCA
ATTCTACTGATTTCTGCAAAAGATGGCGTACAAGCACAAACTCGTATATTATTTCATGCA
CTTAGGAAAATGGGGATTCCCACAATCTTTTTTATCAATAAGATTGACCAAAATGGAATT
GATTTATCAACGGTTTATCAGGATATTAAAGAGAAACTTTCTGCCGAAATTGTAATCAAA
CAGAAGGTAGAACTGTATCCTAATATGTGTGTGACGAACTTTACCGAATCTGAACAATGG
GATATGGTAATAGAAGGAAATGATTACCTTTTGGAGAAATATACGTCTGGGAAATTATTG
GAAGCATTAGAACTCGAACAAGAGGAAAGCATAAGATTTCATAATTGTTCCCTGTTCCCT
GTTTATCACGGAAGTGCAAAAAACAATATAGGGATTGATAACCTTATAGAAGTGATTACG
AATAAATTTTATTCATCAACACATCGAGGTCAGTCTGAACTTTGCGGAAAAGTTTTCAAA
ATTGAGTATTCGGAAAAAAGACAGCGTCTTGCATATATACGTCTTTATAGTGGCGTACTG
CATTTGCGAGATCCGGTTAGAATATCGGAAAAGGAAAAAATAAAAATTACAGAAATGTAT
ACTTCAATAAATGGTGAATTATGTAAAATCGATAAGGCTTATTCCGGGGAAATTGTTATT
TTGCAGAATGAGTTTTTGAAGTTAAATAGTGTTCTTGGAGATACAAAGCTATTGCCACAG
AGAGAGAGAATTGAAAATCCCCTCCCTCTGCTGCAAACGACTGTTGAACCGAGCAAACCT
CAACAAAGGGAAATGTTACTTGATGCACTTTTAGAAATCTCCGACAGTGACCCGCTTCTG
CGATATTATGTGGATTCTGCGACACATGAAATCATACTTTCTTTCTTAGGGAAAGTACAA
ATGGAAGTGACTTGTGCTCTGCTGCAAGAAAAGTATCATGTGGAGATAGAAATAAAAGAG
CCTACAGTCATTTATATGGAAAGACCGTTAAAAAAAGCAGAGTATACCATTCACATCGAA
GTTCCACCGAATCCTTTCTGGGCTTCCATTGGTCTATCTGTAGCACCGCTTCCATTAGGG
AGCGGAGTACAGTATGAGAGCTCGGTTTCTCTTGGATACTTAAATCAATCGTTTCAAAAT
GCAGTTATGGAGGGGATACGCTATGGCTGTGAACAAGGATTGTATGGTTGGAATGTGACG
GACTGTAAAATCTGTTTTAAGTATGGCTTATACTATAGCCCTGTTAGTACCCCAGCAGAT
TTTCGGATGCTTGCTCCTATTGTATTGGAACAAGTCTTAAAAAAAGCTGGAACAGAATTG
TTAGAGCCATATCTTAGTTTTAAAATTTATGCGCCACAGGAATATCTTTCACGAGCATAC
AACGATGCTCCTAAATATTGTGCGAACATCGTAGACACTCAATTGAAAAATAATGAGGTC
ATTCTTAGTGGAGAAATCCCTGCTCGGTGTATTCAAAAATATCGTAGTGATTTAACTTTC
TTTACAAATGGACGTAGTGTTTGTTTAACAGAGTTAAAAGGGTACCATGTTACTACCGGT
GAACCTGTTTGCCAGCCCCGTCGTCCAAATAGTCGGATAGATAAAGTACGATATATGTTC
AATAAAATAACTTAG
>76415|596916|Neisseria_gonorrhoeae|16|Neisseria_gonorrhoeae:1-1935
ATGGAGGAAAATCACATGAAAATTATTAATATTGGAGTTTTAGCTCATGTTGATGCAGGA
AAAACTACCTTAACAGAAAGCTTATTATATAACAGTGGAGCGATTACAGAATTAGGAAGC
GTGGACAAAGGTACAACGAGGACGGATAATACGCTTTTAGAACGTCAGAGAGGAATTACA
ATTCAGACAGGAATAACCTCTTTTCAGTGGGAAAATACGAAGGTGAACATCATAGACACG
CCAGGACATATGGATTTCTTAGCAGAAGTATATCGTTCATTATCAGTTTTAGATGGGGCA
ATTCTACTGATTTCTGCAAAAGATGGCGTACAAGCACAAACTCGTATATTATTTCATGCA
CTTAGGAAAATGGGGATTCCCACAATCTTTTTTATCAATAAGATTGACCAAAATGGAATT
GATTTATCAACGGTTTATCAGGATATTAAAGAGAAACTTTCTGCCGAAATTGTAATCAAA
CAGAAGGTAGAACTGTATCCTAATATGTGTGTGACGAACTTTACCGAATCTGAACAATGG
GATATGGTAATAGAAGGAAATGATTACCTTTTGGAGAAATATACGTCTGGGAAATTATTG
GAAGCATTAGAACTCGAACAAGAGGAAAGCATAAGATTTCATAATTGTTCCCTGTTCCCT
GTTTATCACGGAAGTGCAAAAAACAATATAGGGATTGATAACCTTATAGAAGTGATTACG
AATAAATTTTATTCATCAACACATCGAGGTCAGTCTGAACTTTGCGGAAAAGTTTTCAAA
ATTGAGTATTCGGAAAAAAGACAGCGTCTTGCATATATACGTCTTTATAGTGGCGTACTG
CATTTGCGAGATCCGGTTAGAATATCGGAAAAGGAAAAAATAAAAATTACAGAAATGTAT
ACTTCAATAAATGGTGAATTATGTAAAATCGATAAGGCTTATTCCGGGGAAATTGTTATT
TTGCAGAATGAGTTTTTGAAGTTAAATAGTGTTCTTGGAGATACAAAGCTATTGCCACAG
AGAGAGAGAATTGAAAATCCCCTCCCTCTGCTGCAAACGACTGTTGAACCGAGCAAACCT
CAACAAAGGGAAATGTTACTTGATGCACTTTTAGAAATCTCCGACAGTGACCCGCTTCTG
CGATATTATGTGGATTCTGCGACACATGAAATCATACTTTCTTTCTTAGGGAAAGTACAA
ATGGAAGTGACTTGTGCTCTGCTGCAAGAAAAGTATCATGTGGAGATAGAAATAAAAGAG
CCTACAGTCATTTATATGGAAAGACCGTTAAAAAAAGCAGAGTATACCATTCACATCGAA
GTTCCACCGAATCCTTTCTGGGCTTCCATTGGTCTATCTGTAGCACCGCTTCCATTAGGG
AGCGGAGTACAGTATGAGAGCTCGGTTTCTCTTGGATACTTAAATCAATCGTTTCAAAAT
GCAGTTATGGAGGGGATACGCTATGGCTGTGAACAAGGATTGTATGGTTGGAATGTGACG
GACTGTAAAATCTGTTTTAAGTATGGCTTATACTATAGCCCTGTTAGTACCCCAGCAGAT
TTTCGGATGCTTGCTCCTATTGTATTGGAACAAGTCTTAAAAAAAGCTGGAACAGAATTG
TTAGAGCCATATCTTAGTTTTAAAATTTATGCGCCACAGGAATATCTTTCACGAGCATAC
AACGATGCTCCTAAATATTGTGCGAACATCGTAGACACTCAATTGAAAAATAATGAGGTC
ATTCTTAGTGGAGAAATCCCTGCTCGGTGTATTCAAAAATATCGTAGTGATTTAACTTTC
TTTACAAATGGACGTAGTGTTTGTTTAACAGAGTTAAAAGGGTACCATGTTACTACCGGT
GAACCTGTTTGCCAGCCCCGTCGTCCAAATAGTCGGATAGATAAAGTACGATATATGTTC
AATAAAATAACTTAG
>76425|598030|Neisseria_gonorrhoeae|32|Neisseria_gonorrhoeae:1-1935
ATGGAGGAAAATCACATGAAAATTATTAATATTGGAGTTTTAGCTCATGTTGATGCAGGA
AAAACTACCTTAACAGAAAGCTTATTATATAACAGTGGAGCGATTACAGAATTAGGAAGC
GTGGACAAAGGTACAACGAGGACGGATAATACGCTTTTAGAACGTCAGAGAGGAATTACA
ATTCAGACAGGAATAACCTCTTTTCAGTGGGAAAATACGAAGGTGAACATCATAGACACG
CCAGGACATATGGATTTCTTAGCAGAAGTATATCGTTCATTATCAGTTTTAGATGGGGCA
ATTCTACTGATTTCTGCAAAAGATGGCGTACAAGCACAAACTCGTATATTATTTCATGCA
CTTAGGAAAATGGGGATTCCCACAATCTTTTTTATCAATAAGATTGACCAAAATGGAATT
GATTTATCAACGGTTTATCAGGATATTAAAGAGAAACTTTCTGCCGAAATTGTAATCAAA
CAGAAGGTAGAACTGTATCCTAATATGTGTGTGACGAACTTTACCGAATCTGAACAATGG
GATATGGTAATAGAAGGAAATGATTACCTTTTGGAGAAATATACGTCTGGGAAATTATTG
GAAGCATTAGAACTCGAACAAGAGGAAAGCATAAGATTTCATAATTGTTCCCTGTTCCCT
GTTTATCACGGAAGTGCAAAAAACAATATAGGGATTGATAACCTTATAGAAGTGATTACG
AATAAATTTTATTCATCAACACATCGAGGTCAGTCTGAACTTTGCGGAAAAGTTTTCAAA
ATTGAGTATTCGGAAAAAAGACAGCGTCTTGCATATATACGTCTTTATAGTGGCGTACTG
CATTTGCGAGATCCGGTTAGAATATCGGAAAAGGAAAAAATAAAAATTACAGAAATGTAT
ACTTCAATAAATGGTGAATTATGTAAAATCGATAAGGCTTATTCCGGGGAAATTGTTATT
TTGCAGAATGAGTTTTTGAAGTTAAATAGTGTTCTTGGAGATACAAAGCTATTGCCACAG
AGAGAGAGAATTGAAAATCCCCTCCCTCTGCTGCAAACGACTGTTGAACCGAGCAAACCT
CAACAAAGGGAAATGTTACTTGATGCACTTTTAGAAATCTCCGACAGTGACCCGCTTCTG
CGATATTATGTGGATTCTGCGACACATGAAATCATACTTTCTTTCTTAGGGAAAGTACAA
ATGGAAGTGACTTGTGCTCTGCTGCAAGAAAAGTATCATGTGGAGATAGAAATAAAAGAG
CCTACAGTCATTTATATGGAAAGACCGTTAAAAAAAGCAGAGTATACCATTCACATCGAA
GTTCCACCGAATCCTTTCTGGGCTTCCATTGGTCTATCTGTAGCACCGCTTCCATTAGGG
AGCGGAGTACAGTATGAGAGCTCGGTTTCTCTTGGATACTTAAATCAATCGTTTCAAAAT
GCAGTTATGGAGGGGATACGCTATGGCTGTGAACAAGGATTGTATGGTTGGAATGTGACG
GACTGTAAAATCTGTTTTAAGTATGGCTTATACTATAGCCCTGTTAGTACCCCAGCAGAT
TTTCGGATGCTTGCTCCTATTGTATTGGAACAAGTCTTAAAAAAAGCTGGAACAGAATTG
TTAGAGCCATATCTTAGTTTTAAAATTTATGCGCCACAGGAATATCTTTCACGAGCATAC
AACGATGCTCCTAAATATTGTGCGAACATCGTAGACACTCAATTGAAAAATAATGAGGTC
ATTCTTAGTGGAGAAATCCCTGCTCGGTGTATTCAAAAATATCGTAGTGATTTAACTTTC
TTTACAAATGGACGTAGTGTTTGTTTAACAGAGTTAAAAGGGTACCATGTTACTACCGGT
GAACCTGTTTGCCAGCCCCGTCGTCCAAATAGTCGGATAGATAAAGTACGATATATGTTC
AATAAAATAACTTAG
>76444|599767|Neisseria_gonorrhoeae|32|Neisseria_gonorrhoeae:1-1935
ATGGAGGAAAATCACATGAAAATTATTAATATTGGAGTTTTAGCTCATGTTGATGCAGGA
AAAACTACCTTAACAGAAAGCTTATTATATAACAGTGGAGCGATTACAGAATTAGGAAGC
GTGGACAAAGGTACAACGAGGACGGATAATACGCTTTTAGAACGTCAGAGAGGAATTACA
ATTCAGACAGGAATAACCTCTTTTCAGTGGGAAAATACGAAGGTGAACATCATAGACACG
CCAGGACATATGGATTTCTTAGCAGAAGTATATCGTTCATTATCAGTTTTAGATGGGGCA
ATTCTACTGATTTCTGCAAAAGATGGCGTACAAGCACAAACTCGTATATTATTTCATGCA
CTTAGGAAAATGGGGATTCCCACAATCTTTTTTATCAATAAGATTGACCAAAATGGAATT
GATTTATCAACGGTTTATCAGGATATTAAAGAGAAACTTTCTGCCGAAATTGTAATCAAA
CAGAAGGTAGAACTGTATCCTAATATGTGTGTGACGAACTTTACCGAATCTGAACAATGG
GATATGGTAATAGAAGGAAATGATTACCTTTTGGAGAAATATACGTCTGGGAAATTATTG
GAAGCATTAGAACTCGAACAAGAGGAAAGCATAAGATTTCATAATTGTTCCCTGTTCCCT
GTTTATCACGGAAGTGCAAAAAACAATATAGGGATTGATAACCTTATAGAAGTGATTACG
AATAAATTTTATTCATCAACACATCGAGGTCAGTCTGAACTTTGCGGAAAAGTTTTCAAA
ATTGAGTATTCGGAAAAAAGACAGCGTCTTGCATATATACGTCTTTATAGTGGCGTACTG
CATTTGCGAGATCCGGTTAGAATATCGGAAAAGGAAAAAATAAAAATTACAGAAATGTAT
ACTTCAATAAATGGTGAATTATGTAAAATCGATAAGGCTTATTCCGGGGAAATTGTTATT
TTGCAGAATGAGTTTTTGAAGTTAAATAGTGTTCTTGGAGATACAAAGCTATTGCCACAG
AGAGAGAGAATTGAAAATCCCCTCCCTCTGCTGCAAACGACTGTTGAACCGAGCAAACCT
CAACAAAGGGAAATGTTACTTGATGCACTTTTAGAAATCTCCGACAGTGACCCGCTTCTG
CGATATTATGTGGATTCTGCGACACATGAAATCATACTTTCTTTCTTAGGGAAAGTACAA
ATGGAAGTGACTTGTGCTCTGCTGCAAGAAAAGTATCATGTGGAGATAGAAATAAAAGAG
CCTACAGTCATTTATATGGAAAGACCGTTAAAAAAAGCAGAGTATACCATTCACATCGAA
GTTCCACCGAATCCTTTCTGGGCTTCCATTGGTCTATCTGTAGCACCGCTTCCATTAGGG
AGCGGAGTACAGTATGAGAGCTCGGTTTCTCTTGGATACTTAAATCAATCGTTTCAAAAT
GCAGTTATGGAGGGGATACGCTATGGCTGTGAACAAGGATTGTATGGTTGGAATGTGACG
GACTGTAAAATCTGTTTTAAGTATGGCTTATACTATAGCCCTGTTAGTACCCCAGCAGAT
TTTCGGATGCTTGCTCCTATTGTATTGGAACAAGTCTTAAAAAAAGCTGGAACAGAATTG
TTAGAGCCATATCTTAGTTTTAAAATTTATGCGCCACAGGAATATCTTTCACGAGCATAC
AACGATGCTCCTAAATATTGTGCGAACATCGTAGACACTCAATTGAAAAATAATGAGGTC
ATTCTTAGTGGAGAAATCCCTGCTCGGTGTATTCAAAAATATCGTAGTGATTTAACTTTC
TTTACAAATGGACGTAGTGTTTGTTTAACAGAGTTAAAAGGGTACCATGTTACTACCGGT
GAACCTGTTTGCCAGCCCCGTCGTCCAAATAGTCGGATAGATAAAGTACGATATATGTTC
AATAAAATAACTTAG
>76461|601071|Neisseria_gonorrhoeae|16|Neisseria_gonorrhoeae:1-1935
ATGGAGGAAAATCACATGAAAATTATTAATATTGGAGTTTTAGCTCATGTTGATGCAGGA
AAAACTACCTTAACAGAAAGCTTATTATATAACAGTGGAGCGATTACAGAATTAGGAAGC
GTGGACAAAGGTACAACGAGGACGGATAATACGCTTTTAGAACGTCAGAGAGGAATTACA
ATTCAGACAGGAATAACCTCTTTTCAGTGGGAAAATACGAAGGTGAACATCATAGACACG
CCAGGACATATGGATTTCTTAGCAGAAGTATATCGTTCATTATCAGTTTTAGATGGGGCA
ATTCTACTGATTTCTGCAAAAGATGGCGTACAAGCACAAACTCGTATATTATTTCATGCA
CTTAGGAAAATGGGGATTCCCACAATCTTTTTTATCAATAAGATTGACCAAAATGGAATT
GATTTATCAACGGTTTATCAGGATATTAAAGAGAAACTTTCTGCCGAAATTGTAATCAAA
CAGAAGGTAGAACTGTATCCTAATATGTGTGTGACGAACTTTACCGAATCTGAACAATGG
GATATGGTAATAGAAGGAAATGATTACCTTTTGGAGAAATATACGTCTGGGAAATTATTG
GAAGCATTAGAACTCGAACAAGAGGAAAGCATAAGATTTCATAATTGTTCCCTGTTCCCT
GTTTATCACGGAAGTGCAAAAAACAATATAGGGATTGATAACCTTATAGAAGTGATTACG
AATAAATTTTATTCATCAACACATCGAGGTCAGTCTGAACTTTGCGGAAAAGTTTTCAAA
ATTGAGTATTCGGAAAAAAGACAGCGTCTTGCATATATACGTCTTTATAGTGGCGTACTG
CATTTGCGAGATCCGGTTAGAATATCGGAAAAGGAAAAAATAAAAATTACAGAAATGTAT
ACTTCAATAAATGGTGAATTATGTAAAATCGATAAGGCTTATTCCGGGGAAATTGTTATT
TTGCAGAATGAGTTTTTGAAGTTAAATAGTGTTCTTGGAGATACAAAGCTATTGCCACAG
AGAGAGAGAATTGAAAATCCCCTCCCTCTGCTGCAAACGACTGTTGAACCGAGCAAACCT
CAACAAAGGGAAATGTTACTTGATGCACTTTTAGAAATCTCCGACAGTGACCCGCTTCTG
CGATATTATGTGGATTCTGCGACACATGAAATCATACTTTCTTTCTTAGGGAAAGTACAA
ATGGAAGTGACTTGTGCTCTGCTGCAAGAAAAGTATCATGTGGAGATAGAAATAAAAGAG
CCTACAGTCATTTATATGGAAAGACCGTTAAAAAAAGCAGAGTATACCATTCACATCGAA
GTTCCACCGAATCCTTTCTGGGCTTCCATTGGTCTATCTGTAGCACCGCTTCCATTAGGG
AGCGGAGTACAGTATGAGAGCTCGGTTTCTCTTGGATACTTAAATCAATCGTTTCAAAAT
GCAGTTATGGAGGGGATACGCTATGGCTGTGAACAAGGATTGTATGGTTGGAATGTGACG
GACTGTAAAATCTGTTTTAAGTATGGCTTATACTATAGCCCTGTTAGTACCCCAGCAGAT
TTTCGGATGCTTGCTCCTATTGTATTGGAACAAGTCTTAAAAAAAGCTGGAACAGAATTG
TTAGAGCCATATCTTAGTTTTAAAATTTATGCGCCACAGGAATATCTTTCACGAGCATAC
AACGATGCTCCTAAATATTGTGCGAACATCGTAGACACTCAATTGAAAAATAATGAGGTC
ATTCTTAGTGGAGAAATCCCTGCTCGGTGTATTCAAAAATATCGTAGTGATTTAACTTTC
TTTACAAATGGACGTAGTGTTTGTTTAACAGAGTTAAAAGGGTACCATGTTACTACCGGT
GAACCTGTTTGCCAGCCCCGTCGTCCAAATAGTCGGATAGATAAAGTACGATATATGTTC
AATAAAATAACTTAG
>76470|601767|Neisseria_gonorrhoeae|8|Neisseria_gonorrhoeae:1-1935
ATGGAGGAAAATCACATGAAAATTATTAATATTGGAGTTTTAGCTCATGTTGATGCAGGA
AAAACTACCTTAACAGAAAGCTTATTATATAACAGTGGAGCGATTACAGAATTAGGAAGC
GTGGACAAAGGTACAACGAGGACGGATAATACGCTTTTAGAACGTCAGAGAGGAATTACA
ATTCAGACAGGAATAACCTCTTTTCAGTGGGAAAATACGAAGGTGAACATCATAGACACG
CCAGGACATATGGATTTCTTAGCAGAAGTATATCGTTCATTATCAGTTTTAGATGGGGCA
ATTCTACTGATTTCTGCAAAAGATGGCGTACAAGCACAAACTCGTATATTATTTCATGCA
CTTAGGAAAATGGGGATTCCCACAATCTTTTTTATCAATAAGATTGACCAAAATGGAATT
GATTTATCAACGGTTTATCAGGATATTAAAGAGAAACTTTCTGCCGAAATTGTAATCAAA
CAGAAGGTAGAACTGTATCCTAATATGTGTGTGACGAACTTTACCGAATCTGAACAATGG
GATATGGTAATAGAAGGAAATGATTACCTTTTGGAGAAATATACGTCTGGGAAATTATTG
GAAGCATTAGAACTCGAACAAGAGGAAAGCATAAGATTTCATAATTGTTCCCTGTTCCCT
GTTTATCACGGAAGTGCAAAAAACAATATAGGGATTGATAACCTTATAGAAGTGATTACG
AATAAATTTTATTCATCAACACATCGAGGTCAGTCTGAACTTTGCGGAAAAGTTTTCAAA
ATTGAGTATTCGGAAAAAAGACAGCGTCTTGCATATATACGTCTTTATAGTGGCGTACTG
CATTTGCGAGATCCGGTTAGAATATCGGAAAAGGAAAAAATAAAAATTACAGAAATGTAT
ACTTCAATAAATGGTGAATTATGTAAAATCGATAAGGCTTATTCCGGGGAAATTGTTATT
TTGCAGAATGAGTTTTTGAAGTTAAATAGTGTTCTTGGAGATACAAAGCTATTGCCACAG
AGAGAGAGAATTGAAAATCCCCTCCCTCTGCTGCAAACGACTGTTGAACCGAGCAAACCT
CAACAAAGGGAAATGTTACTTGATGCACTTTTAGAAATCTCCGACAGTGACCCGCTTCTG
CGATATTATGTGGATTCTGCGACACATGAAATCATACTTTCTTTCTTAGGGAAAGTACAA
ATGGAAGTGACTTGTGCTCTGCTGCAAGAAAAGTATCATGTGGAGATAGAAATAAAAGAG
CCTACAGTCATTTATATGGAAAGACCGTTAAAAAAAGCAGAGTATACCATTCACATCGAA
GTTCCACCGAATCCTTTCTGGGCTTCCATTGGTCTATCTGTAGCACCGCTTCCATTAGGG
AGCGGAGTACAGTATGAGAGCTCGGTTTCTCTTGGATACTTAAATCAATCGTTTCAAAAT
GCAGTTATGGAGGGGATACGCTATGGCTGTGAACAAGGATTGTATGGTTGGAATGTGACG
GACTGTAAAATCTGTTTTAAGTATGGCTTATACTATAGCCCTGTTAGTACCCCAGCAGAT
TTTCGGATGCTTGCTCCTATTGTATTGGAACAAGTCTTAAAAAAAGCTGGAACAGAATTG
TTAGAGCCATATCTTAGTTTTAAAATTTATGCGCCACAGGAATATCTTTCACGAGCATAC
AACGATGCTCCTAAATATTGTGCGAACATCGTAGACACTCAATTGAAAAATAATGAGGTC
ATTCTTAGTGGAGAAATCCCTGCTCGGTGTATTCAAAAATATCGTAGTGATTTAACTTTC
TTTACAAATGGACGTAGTGTTTGTTTAACAGAGTTAAAAGGGTACCATGTTACTACCGGT
GAACCTGTTTGCCAGCCCCGTCGTCCAAATAGTCGGATAGATAAAGTACGATATATGTTC
AATAAAATAACTTAG
>76471|601806|Neisseria_gonorrhoeae|8|Neisseria_gonorrhoeae:1-1935
ATGGAGGAAAATCACATGAAAATTATTAATATTGGAGTTTTAGCTCATGTTGATGCAGGA
AAAACTACCTTAACAGAAAGCTTATTATATAACAGTGGAGCGATTACAGAATTAGGAAGC
GTGGACAAAGGTACAACGAGGACGGATAATACGCTTTTAGAACGTCAGAGAGGAATTACA
ATTCAGACAGGAATAACCTCTTTTCAGTGGGAAAATACGAAGGTGAACATCATAGACACG
CCAGGACATATGGATTTCTTAGCAGAAGTATATCGTTCATTATCAGTTTTAGATGGGGCA
ATTCTACTGATTTCTGCAAAAGATGGCGTACAAGCACAAACTCGTATATTATTTCATGCA
CTTAGGAAAATGGGGATTCCCACAATCTTTTTTATCAATAAGATTGACCAAAATGGAATT
GATTTATCAACGGTTTATCAGGATATTAAAGAGAAACTTTCTGCCGAAATTGTAATCAAA
CAGAAGGTAGAACTGTATCCTAATATGTGTGTGACGAACTTTACCGAATCTGAACAATGG
GATATGGTAATAGAAGGAAATGATTACCTTTTGGAGAAATATACGTCTGGGAAATTATTG
GAAGCATTAGAACTCGAACAAGAGGAAAGCATAAGATTTCATAATTGTTCCCTGTTCCCT
GTTTATCACGGAAGTGCAAAAAACAATATAGGGATTGATAACCTTATAGAAGTGATTACG
AATAAATTTTATTCATCAACACATCGAGGTCAGTCTGAACTTTGCGGAAAAGTTTTCAAA
ATTGAGTATTCGGAAAAAAGACAGCGTCTTGCATATATACGTCTTTATAGTGGCGTACTG
CATTTGCGAGATCCGGTTAGAATATCGGAAAAGGAAAAAATAAAAATTACAGAAATGTAT
ACTTCAATAAATGGTGAATTATGTAAAATCGATAAGGCTTATTCCGGGGAAATTGTTATT
TTGCAGAATGAGTTTTTGAAGTTAAATAGTGTTCTTGGAGATACAAAGCTATTGCCACAG
AGAGAGAGAATTGAAAATCCCCTCCCTCTGCTGCAAACGACTGTTGAACCGAGCAAACCT
CAACAAAGGGAAATGTTACTTGATGCACTTTTAGAAATCTCCGACAGTGACCCGCTTCTG
CGATATTATGTGGATTCTGCGACACATGAAATCATACTTTCTTTCTTAGGGAAAGTACAA
ATGGAAGTGACTTGTGCTCTGCTGCAAGAAAAGTATCATGTGGAGATAGAAATAAAAGAG
CCTACAGTCATTTATATGGAAAGACCGTTAAAAAAAGCAGAGTATACCATTCACATCGAA
GTTCCACCGAATCCTTTCTGGGCTTCCATTGGTCTATCTGTAGCACCGCTTCCATTAGGG
AGCGGAGTACAGTATGAGAGCTCGGTTTCTCTTGGATACTTAAATCAATCGTTTCAAAAT
GCAGTTATGGAGGGGATACGCTATGGCTGTGAACAAGGATTGTATGGTTGGAATGTGACG
GACTGTAAAATCTGTTTTAAGTATGGCTTATACTATAGCCCTGTTAGTACCCCAGCAGAT
TTTCGGATGCTTGCTCCTATTGTATTGGAACAAGTCTTAAAAAAAGCTGGAACAGAATTG
TTAGAGCCATATCTTAGTTTTAAAATTTATGCGCCACAGGAATATCTTTCACGAGCATAC
AACGATGCTCCTAAATATTGTGCGAACATCGTAGACACTCAATTGAAAAATAATGAGGTC
ATTCTTAGTGGAGAAATCCCTGCTCGGTGTATTCAAAAATATCGTAGTGATTTAACTTTC
TTTACAAATGGACGTAGTGTTTGTTTAACAGAGTTAAAAGGGTACCATGTTACTACCGGT
GAACCTGTTTGCCAGCCCCGTCGTCCAAATAGTCGGATAGATAAAGTACGATATATGTTC
AATAAAATAACTTAG
>76473|601853|Neisseria_gonorrhoeae|16|Neisseria_gonorrhoeae:1-1935
ATGGAGGAAAATCACATGAAAATTATTAATATTGGAGTTTTAGCTCATGTTGATGCAGGA
AAAACTACCTTAACAGAAAGCTTATTATATAACAGTGGAGCGATTACAGAATTAGGAAGC
GTGGACAAAGGTACAACGAGGACGGATAATACGCTTTTAGAACGTCAGAGAGGAATTACA
ATTCAGACAGGAATAACCTCTTTTCAGTGGGAAAATACGAAGGTGAACATCATAGACACG
CCAGGACATATGGATTTCTTAGCAGAAGTATATCGTTCATTATCAGTTTTAGATGGGGCA
ATTCTACTGATTTCTGCAAAAGATGGCGTACAAGCACAAACTCGTATATTATTTCATGCA
CTTAGGAAAATGGGGATTCCCACAATCTTTTTTATCAATAAGATTGACCAAAATGGAATT
GATTTATCAACGGTTTATCAGGATATTAAAGAGAAACTTTCTGCCGAAATTGTAATCAAA
CAGAAGGTAGAACTGTATCCTAATATGTGTGTGACGAACTTTACCGAATCTGAACAATGG
GATATGGTAATAGAAGGAAATGATTACCTTTTGGAGAAATATACGTCTGGGAAATTATTG
GAAGCATTAGAACTCGAACAAGAGGAAAGCATAAGATTTCATAATTGTTCCCTGTTCCCT
GTTTATCACGGAAGTGCAAAAAACAATATAGGGATTGATAACCTTATAGAAGTGATTACG
AATAAATTTTATTCATCAACACATCGAGGTCAGTCTGAACTTTGCGGAAAAGTTTTCAAA
ATTGAGTATTCGGAAAAAAGACAGCGTCTTGCATATATACGTCTTTATAGTGGCGTACTG
CATTTGCGAGATCCGGTTAGAATATCGGAAAAGGAAAAAATAAAAATTACAGAAATGTAT
ACTTCAATAAATGGTGAATTATGTAAAATCGATAAGGCTTATTCCGGGGAAATTGTTATT
TTGCAGAATGAGTTTTTGAAGTTAAATAGTGTTCTTGGAGATACAAAGCTATTGCCACAG
AGAGAGAGAATTGAAAATCCCCTCCCTCTGCTGCAAACGACTGTTGAACCGAGCAAACCT
CAACAAAGGGAAATGTTACTTGATGCACTTTTAGAAATCTCCGACAGTGACCCGCTTCTG
CGATATTATGTGGATTCTGCGACACATGAAATCATACTTTCTTTCTTAGGGAAAGTACAA
ATGGAAGTGACTTGTGCTCTGCTGCAAGAAAAGTATCATGTGGAGATAGAAATAAAAGAG
CCTACAGTCATTTATATGGAAAGACCGTTAAAAAAAGCAGAGTATACCATTCACATCGAA
GTTCCACCGAATCCTTTCTGGGCTTCCATTGGTCTATCTGTAGCACCGCTTCCATTAGGG
AGCGGAGTACAGTATGAGAGCTCGGTTTCTCTTGGATACTTAAATCAATCGTTTCAAAAT
GCAGTTATGGAGGGGATACGCTATGGCTGTGAACAAGGATTGTATGGTTGGAATGTGACG
GACTGTAAAATCTGTTTTAAGTATGGCTTATACTATAGCCCTGTTAGTACCCCAGCAGAT
TTTCGGATGCTTGCTCCTATTGTATTGGAACAAGTCTTAAAAAAAGCTGGAACAGAATTG
TTAGAGCCATATCTTAGTTTTAAAATTTATGCGCCACAGGAATATCTTTCACGAGCATAC
AACGATGCTCCTAAATATTGTGCGAACATCGTAGACACTCAATTGAAAAATAATGAGGTC
ATTCTTAGTGGAGAAATCCCTGCTCGGTGTATTCAAAAATATCGTAGTGATTTAACTTTC
TTTACAAATGGACGTAGTGTTTGTTTAACAGAGTTAAAAGGGTACCATGTTACTACCGGT
GAACCTGTTTGCCAGCCCCGTCGTCCAAATAGTCGGATAGATAAAGTACGATATATGTTC
AATAAAATAACTTAG
>76484|603264|Neisseria_gonorrhoeae|32|Neisseria_gonorrhoeae:1-1935
ATGGAGGAAAATCACATGAAAATTATTAATATTGGAGTTTTAGCTCATGTTGATGCAGGA
AAAACTACCTTAACAGAAAGCTTATTATATAACAGTGGAGCGATTACAGAATTAGGAAGC
GTGGACAAAGGTACAACGAGGACGGATAATACGCTTTTAGAACGTCAGAGAGGAATTACA
ATTCAGACAGGAATAACCTCTTTTCAGTGGGAAAATACGAAGGTGAACATCATAGACACG
CCAGGACATATGGATTTCTTAGCAGAAGTATATCGTTCATTATCAGTTTTAGATGGGGCA
ATTCTACTGATTTCTGCAAAAGATGGCGTACAAGCACAAACTCGTATATTATTTCATGCA
CTTAGGAAAATGGGGATTCCCACAATCTTTTTTATCAATAAGATTGACCAAAATGGAATT
GATTTATCAACGGTTTATCAGGATATTAAAGAGAAACTTTCTGCCGAAATTGTAATCAAA
CAGAAGGTAGAACTGTATCCTAATATGTGTGTGACGAACTTTACCGAATCTGAACAATGG
GATATGGTAATAGAAGGAAATGATTACCTTTTGGAGAAATATACGTCTGGGAAATTATTG
GAAGCATTAGAACTCGAACAAGAGGAAAGCATAAGATTTCATAATTGTTCCCTGTTCCCT
GTTTATCACGGAAGTGCAAAAAACAATATAGGGATTGATAACCTTATAGAAGTGATTACG
AATAAATTTTATTCATCAACACATCGAGGTCAGTCTGAACTTTGCGGAAAAGTTTTCAAA
ATTGAGTATTCGGAAAAAAGACAGCGTCTTGCATATATACGTCTTTATAGTGGCGTACTG
CATTTGCGAGATCCGGTTAGAATATCGGAAAAGGAAAAAATAAAAATTACAGAAATGTAT
ACTTCAATAAATGGTGAATTATGTAAAATCGATAAGGCTTATTCCGGGGAAATTGTTATT
TTGCAGAATGAGTTTTTGAAGTTAAATAGTGTTCTTGGAGATACAAAGCTATTGCCACAG
AGAGAGAGAATTGAAAATCCCCTCCCTCTGCTGCAAACGACTGTTGAACCGAGCAAACCT
CAACAAAGGGAAATGTTACTTGATGCACTTTTAGAAATCTCCGACAGTGACCCGCTTCTG
CGATATTATGTGGATTCTGCGACACATGAAATCATACTTTCTTTCTTAGGGAAAGTACAA
ATGGAAGTGACTTGTGCTCTGCTGCAAGAAAAGTATCATGTGGAGATAGAAATAAAAGAG
CCTACAGTCATTTATATGGAAAGACCGTTAAAAAAAGCAGAGTATACCATTCACATCGAA
GTTCCACCGAATCCTTTCTGGGCTTCCATTGGTCTATCTGTAGCACCGCTTCCATTAGGG
AGCGGAGTACAGTATGAGAGCTCGGTTTCTCTTGGATACTTAAATCAATCGTTTCAAAAT
GCAGTTATGGAGGGGATACGCTATGGCTGTGAACAAGGATTGTATGGTTGGAATGTGACG
GACTGTAAAATCTGTTTTAAGTATGGCTTATACTATAGCCCTGTTAGTACCCCAGCAGAT
TTTCGGATGCTTGCTCCTATTGTATTGGAACAAGTCTTAAAAAAAGCTGGAACAGAATTG
TTAGAGCCATATCTTAGTTTTAAAATTTATGCGCCACAGGAATATCTTTCACGAGCATAC
AACGATGCTCCTAAATATTGTGCGAACATCGTAGACACTCAATTGAAAAATAATGAGGTC
ATTCTTAGTGGAGAAATCCCTGCTCGGTGTATTCAAAAATATCGTAGTGATTTAACTTTC
TTTACAAATGGACGTAGTGTTTGTTTAACAGAGTTAAAAGGGTACCATGTTACTACCGGT
GAACCTGTTTGCCAGCCCCGTCGTCCAAATAGTCGGATAGATAAAGTACGATATATGTTC
AATAAAATAACTTAG
>76490|603932|Neisseria_gonorrhoeae|32|Neisseria_gonorrhoeae:1-1935
ATGGAGGAAAATCACATGAAAATTATTAATATTGGAGTTTTAGCTCATGTTGATGCAGGA
AAAACTACCTTAACAGAAAGCTTATTATATAACAGTGGAGCGATTACAGAATTAGGAAGC
GTGGACAAAGGTACAACGAGGACGGATAATACGCTTTTAGAACGTCAGAGAGGAATTACA
ATTCAGACAGGAATAACCTCTTTTCAGTGGGAAAATACGAAGGTGAACATCATAGACACG
CCAGGACATATGGATTTCTTAGCAGAAGTATATCGTTCATTATCAGTTTTAGATGGGGCA
ATTCTACTGATTTCTGCAAAAGATGGCGTACAAGCACAAACTCGTATATTATTTCATGCA
CTTAGGAAAATGGGGATTCCCACAATCTTTTTTATCAATAAGATTGACCAAAATGGAATT
GATTTATCAACGGTTTATCAGGATATTAAAGAGAAACTTTCTGCCGAAATTGTAATCAAA
CAGAAGGTAGAACTGTATCCTAATATGTGTGTGACGAACTTTACCGAATCTGAACAATGG
GATATGGTAATAGAAGGAAATGATTACCTTTTGGAGAAATATACGTCTGGGAAATTATTG
GAAGCATTAGAACTCGAACAAGAGGAAAGCATAAGATTTCATAATTGTTCCCTGTTCCCT
GTTTATCACGGAAGTGCAAAAAACAATATAGGGATTGATAACCTTATAGAAGTGATTACG
AATAAATTTTATTCATCAACACATCGAGGTCAGTCTGAACTTTGCGGAAAAGTTTTCAAA
ATTGAGTATTCGGAAAAAAGACAGCGTCTTGCATATATACGTCTTTATAGTGGCGTACTG
CATTTGCGAGATCCGGTTAGAATATCGGAAAAGGAAAAAATAAAAATTACAGAAATGTAT
ACTTCAATAAATGGTGAATTATGTAAAATCGATAAGGCTTATTCCGGGGAAATTGTTATT
TTGCAGAATGAGTTTTTGAAGTTAAATAGTGTTCTTGGAGATACAAAGCTATTGCCACAG
AGAGAGAGAATTGAAAATCCCCTCCCTCTGCTGCAAACGACTGTTGAACCGAGCAAACCT
CAACAAAGGGAAATGTTACTTGATGCACTTTTAGAAATCTCCGACAGTGACCCGCTTCTG
CGATATTATGTGGATTCTGCGACACATGAAATCATACTTTCTTTCTTAGGGAAAGTACAA
ATGGAAGTGACTTGTGCTCTGCTGCAAGAAAAGTATCATGTGGAGATAGAAATAAAAGAG
CCTACAGTCATTTATATGGAAAGACCGTTAAAAAAAGCAGAGTATACCATTCACATCGAA
GTTCCACCGAATCCTTTCTGGGCTTCCATTGGTCTATCTGTAGCACCGCTTCCATTAGGG
AGCGGAGTACAGTATGAGAGCTCGGTTTCTCTTGGATACTTAAATCAATCGTTTCAAAAT
GCAGTTATGGAGGGGATACGCTATGGCTGTGAACAAGGATTGTATGGTTGGAATGTGACG
GACTGTAAAATCTGTTTTAAGTATGGCTTATACTATAGCCCTGTTAGTACCCCAGCAGAT
TTTCGGATGCTTGCTCCTATTGTATTGGAACAAGTCTTAAAAAAAGCTGGAACAGAATTG
TTAGAGCCATATCTTAGTTTTAAAATTTATGCGCCACAGGAATATCTTTCACGAGCATAC
AACGATGCTCCTAAATATTGTGCGAACATCGTAGACACTCAATTGAAAAATAATGAGGTC
ATTCTTAGTGGAGAAATCCCTGCTCGGTGTATTCAAAAATATCGTAGTGATTTAACTTTC
TTTACAAATGGACGTAGTGTTTGTTTAACAGAGTTAAAAGGGTACCATGTTACTACCGGT
GAACCTGTTTGCCAGCCCCGTCGTCCAAATAGTCGGATAGATAAAGTACGATATATGTTC
AATAAAATAACTTAG
>76507|605952|Neisseria_gonorrhoeae|16|Neisseria_gonorrhoeae:1-1935
ATGGAGGAAAATCACATGAAAATTATTAATATTGGAGTTTTAGCTCATGTTGATGCAGGA
AAAACTACCTTAACAGAAAGCTTATTATATAACAGTGGAGCGATTACAGAATTAGGAAGC
GTGGACAAAGGTACAACGAGGACGGATAATACGCTTTTAGAACGTCAGAGAGGAATTACA
ATTCAGACAGGAATAACCTCTTTTCAGTGGGAAAATACGAAGGTGAACATCATAGACACG
CCAGGACATATGGATTTCTTAGCAGAAGTATATCGTTCATTATCAGTTTTAGATGGGGCA
ATTCTACTGATTTCTGCAAAAGATGGCGTACAAGCACAAACTCGTATATTATTTCATGCA
CTTAGGAAAATGGGGATTCCCACAATCTTTTTTATCAATAAGATTGACCAAAATGGAATT
GATTTATCAACGGTTTATCAGGATATTAAAGAGAAACTTTCTGCCGAAATTGTAATCAAA
CAGAAGGTAGAACTGTATCCTAATATGTGTGTGACGAACTTTACCGAATCTGAACAATGG
GATATGGTAATAGAAGGAAATGATTACCTTTTGGAGAAATATACGTCTGGGAAATTATTG
GAAGCATTAGAACTCGAACAAGAGGAAAGCATAAGATTTCATAATTGTTCCCTGTTCCCT
GTTTATCACGGAAGTGCAAAAAACAATATAGGGATTGATAACCTTATAGAAGTGATTACG
AATAAATTTTATTCATCAACACATCGAGGTCAGTCTGAACTTTGCGGAAAAGTTTTCAAA
ATTGAGTATTCGGAAAAAAGACAGCGTCTTGCATATATACGTCTTTATAGTGGCGTACTG
CATTTGCGAGATCCGGTTAGAATATCGGAAAAGGAAAAAATAAAAATTACAGAAATGTAT
ACTTCAATAAATGGTGAATTATGTAAAATCGATAAGGCTTATTCCGGGGAAATTGTTATT
TTGCAGAATGAGTTTTTGAAGTTAAATAGTGTTCTTGGAGATACAAAGCTATTGCCACAG
AGAGAGAGAATTGAAAATCCCCTCCCTCTGCTGCAAACGACTGTTGAACCGAGCAAACCT
CAACAAAGGGAAATGTTACTTGATGCACTTTTAGAAATCTCCGACAGTGACCCGCTTCTG
```
