## Supplemental File S1 for "An updated molecular diagnostic for surveillance of *tetM* in *Neisseria gonorrhoeae*" (part 4 of 5)

```
CGATATTATGTGGATTCTGCGACACATGAAATCATACTTTCTTTCTTAGGGAAAGTACAA
ATGGAAGTGACTTGTGCTCTGCTGCAAGAAAAGTATCATGTGGAGATAGAAATAAAAGAG
CCTACAGTCATTTATATGGAAAGACCGTTAAAAAAAGCAGAGTATACCATTCACATCGAA
GTTCCACCGAATCCTTTCTGGGCTTCCATTGGTCTATCTGTAGCACCGCTTCCATTAGGG
AGCGGAGTACAGTATGAGAGCTCGGTTTCTCTTGGATACTTAAATCAATCGTTTCAAAAT
GCAGTTATGGAGGGGATACGCTATGGCTGTGAACAAGGATTGTATGGTTGGAATGTGACG
GACTGTAAAATCTGTTTTAAGTATGGCTTATACTATAGCCCTGTTAGTACCCCAGCAGAT
TTTCGGATGCTTGCTCCTATTGTATTGGAACAAGTCTTAAAAAAAGCTGGAACAGAATTG
TTAGAGCCATATCTTAGTTTTAAAATTTATGCGCCACAGGAATATCTTTCACGAGCATAC
AACGATGCTCCTAAATATTGTGCGAACATCGTAGACACTCAATTGAAAAATAATGAGGTC
ATTCTTAGTGGAGAAATCCCTGCTCGGTGTATTCAAAAATATCGTAGTGATTTAACTTTC
TTTACAAATGGACGTAGTGTTTGTTTAACAGAGTTAAAAGGGTACCATGTTACTACCGGT
GAACCTGTTTGCCAGCCCCGTCGTCCAAATAGTCGGATAGATAAAGTACGATATATGTTC
AATAAAATAACTTAG
>76522|610748|Neisseria_gonorrhoeae|16|Neisseria_gonorrhoeae:1-1935
ATGGAGGAAAATCACATGAAAATTATTAATATTGGAGTTTTAGCTCATGTTGATGCAGGA
AAAACTACCTTAACAGAAAGCTTATTATATAACAGTGGAGCGATTACAGAATTAGGAAGC
GTGGACAAAGGTACAACGAGGACGGATAATACGCTTTTAGAACGTCAGAGAGGAATTACA
ATTCAGACAGGAATAACCTCTTTTCAGTGGGAAAATACGAAGGTGAACATCATAGACACG
CCAGGACATATGGATTTCTTAGCAGAAGTATATCGTTCATTATCAGTTTTAGATGGGGCA
ATTCTACTGATTTCTGCAAAAGATGGCGTACAAGCACAAACTCGTATATTATTTCATGCA
CTTAGGAAAATGGGGATTCCCACAATCTTTTTTATCAATAAGATTGACCAAAATGGAATT
GATTTATCAACGGTTTATCAGGATATTAAAGAGAAACTTTCTGCCGAAATTGTAATCAAA
CAGAAGGTAGAACTGTATCCTAATATGTGTGTGACGAACTTTACCGAATCTGAACAATGG
GATATGGTAATAGAAGGAAATGATTACCTTTTGGAGAAATATACGTCTGGGAAATTATTG
GAAGCATTAGAACTCGAACAAGAGGAAAGCATAAGATTTCATAATTGTTCCCTGTTCCCT
GTTTATCACGGAAGTGCAAAAAACAATATAGGGATTGATAACCTTATAGAAGTGATTACG
AATAAATTTTATTCATCAACACATCGAGGTCAGTCTGAACTTTGCGGAAAAGTTTTCAAA
ATTGAGTATTCGGAAAAAAGACAGCGTCTTGCATATATACGTCTTTATAGTGGCGTACTG
CATTTGCGAGATCCGGTTAGAATATCGGAAAAGGAAAAAATAAAAATTACAGAAATGTAT
ACTTCAATAAATGGTGAATTATGTAAAATCGATAAGGCTTATTCCGGGGAAATTGTTATT
TTGCAGAATGAGTTTTTGAAGTTAAATAGTGTTCTTGGAGATACAAAGCTATTGCCACAG
AGAGAGAGAATTGAAAATCCCCTCCCTCTGCTGCAAACGACTGTTGAACCGAGCAAACCT
CAACAAAGGGAAATGTTACTTGATGCACTTTTAGAAATCTCCGACAGTGACCCGCTTCTG
CGATATTATGTGGATTCTGCGACACATGAAATCATACTTTCTTTCTTAGGGAAAGTACAA
ATGGAAGTGACTTGTGCTCTGCTGCAAGAAAAGTATCATGTGGAGATAGAAATAAAAGAG
CCTACAGTCATTTATATGGAAAGACCGTTAAAAAAAGCAGAGTATACCATTCACATCGAA
GTTCCACCGAATCCTTTCTGGGCTTCCATTGGTCTATCTGTAGCACCGCTTCCATTAGGG
AGCGGAGTACAGTATGAGAGCTCGGTTTCTCTTGGATACTTAAATCAATCGTTTCAAAAT
GCAGTTATGGAGGGGATACGCTATGGCTGTGAACAAGGATTGTATGGTTGGAATGTGACG
GACTGTAAAATCTGTTTTAAGTATGGCTTATACTATAGCCCTGTTAGTACCCCAGCAGAT
TTTCGGATGCTTGCTCCTATTGTATTGGAACAAGTCTTAAAAAAAGCTGGAACAGAATTG
TTAGAGCCATATCTTAGTTTTAAAATTTATGCGCCACAGGAATATCTTTCACGAGCATAC
AACGATGCTCCTAAATATTGTGCGAACATCGTAGACACTCAATTGAAAAATAATGAGGTC
ATTCTTAGTGGAGAAATCCCTGCTCGGTGTATTCAAAAATATCGTAGTGATTTAACTTTC
TTTACAAATGGACGTAGTGTTTGTTTAACAGAGTTAAAAGGGTACCATGTTACTACCGGT
GAACCTGTTTGCCAGCCCCGTCGTCCAAATAGTCGGATAGATAAAGTACGATATATGTTC
AATAAAATAACTTAG
>77391|570963|Neisseria_gonorrhoeae||Neisseria_gonorrhoeae:1-1935
ATGGAGGAAAATCACATGAAAATTATTAATATTGGAGTTTTAGCTCATGTTGATGCAGGA
AAAACTACCTTAACAGAAAGCTTATTATATAACAGTGGAGCGATTACAGAATTAGGAAGC
GTGGACAAAGGTACAACGAGGACGGATAATACGCTTTTAGAACGTCAGAGAGGAATTACA
ATTCAGACAGGAATAACCTCTTTTCAGTGGGAAAATACGAAGGTGAACATCATAGACACG
CCAGGACATATGGATTTCTTAGCAGAAGTATATCGTTCATTATCAGTTTTAGATGGGGCA
ATTCTACTGATTTCTGCAAAAGATGGCGTACAAGCACAAACTCGTATATTATTTCATGCA
CTTAGGAAAATGGGGATTCCCACAATCTTTTTTATCAATAAGATTGACCAAAATGGAATT
GATTTATCAACGGTTTATCAGGATATTAAAGAGAAACTTTCTGCCGAAATTGTAATCAAA
CAGAAGGTAGAACTGTATCCTAATATGTGTGTGACGAACTTTACCGAATCTGAACAATGG
GATATGGTAATAGAAGGAAATGATTACCTTTTGGAGAAATATACGTCTGGGAAATTATTG
GAAGCATTAGAACTCGAACAAGAGGAAAGCATAAGATTTCATAATTGTTCCCTGTTCCCT
GTTTATCACGGAAGTGCAAAAAACAATATAGGGATTGATAACCTTATAGAAGTGATTACG
AATAAATTTTATTCATCAACACATCGAGGTCAGTCTGAACTTTGCGGAAAAGTTTTCAAA
ATTGAGTATTCGGAAAAAAGACAGCGTCTTGCATATATACGTCTTTATAGTGGCGTACTG
CATTTGCGAGATCCGGTTAGAATATCGGAAAAGGAAAAAATAAAAATTACAGAAATGTAT
ACTTCAATAAATGGTGAATTATGTAAAATCGATAAGGCTTATTCCGGGGAAATTGTTATT
TTGCAGAATGAGTTTTTGAAGTTAAATAGTGTTCTTGGAGATACAAAGCTATTGCCACAG
AGAGAGAGAATTGAAAATCCCCTCCCTCTGCTGCAAACGACTGTTGAACCGAGCAAACCT
CAACAAAGGGAAATGTTACTTGATGCACTTTTAGAAATCTCCGACAGTGACCCGCTTCTG
CGATATTATGTGGATTCTGCGACACATGAAATCATACTTTCTTTCTTAGGGAAAGTACAA
ATGGAAGTGACTTGTGCTCTGCTGCAAGAAAAGTATCATGTGGAGATAGAAATAAAAGAG
CCTACAGTCATTTATATGGAAAGACCGTTAAAAAAAGCAGAGTATACCATTCACATCGAA
GTTCCACCGAATCCTTTCTGGGCTTCCATTGGTCTATCTGTAGCACCGCTTCCATTAGGG
AGCGGAGTACAGTATGAGAGCTCGGTTTCTCTTGGATACTTAAATCAATCGTTTCAAAAT
GCAGTTATGGAGGGGATACGCTATGGCTGTGAACAAGGATTGTATGGTTGGAATGTGACG
GACTGTAAAATCTGTTTTAAGTATGGCTTATACTATAGCCCTGTTAGTACCCCAGCAGAT
TTTCGGATGCTTGCTCCTATTGTATTGGAACAAGTCTTAAAAAAAGCTGGAACAGAATTG
TTAGAGCCATATCTTAGTTTTAAAATTTATGCGCCACAGGAATATCTTTCACGAGCATAC
AACGATGCTCCTAAATATTGTGCGAACATCGTAGACACTCAATTGAAAAATAATGAGGTC
ATTCTTAGTGGAGAAATCCCTGCTCGGTGTATTCAAAAATATCGTAGTGATTTAACTTTC
TTTACAAATGGACGTAGTGTTTGTTTAACAGAGTTAAAAGGGTACCATGTTACTACCGGT
GAACCTGTTTGCCAGCCCCGTCGTCCAAATAGTCGGATAGATAAAGTACGATATATGTTC
AATAAAATAACTTAG
>77394|594454|Neisseria_gonorrhoeae||Neisseria_gonorrhoeae:1-1935
ATGGAGGAAAATCACATGAAAATTATTAATATTGGAGTTTTAGCTCATGTTGATGCAGGA
AAAACTACCTTAACAGAAAGCTTATTATATAACAGTGGAGCGATTACAGAATTAGGAAGC
GTGGACAAAGGTACAACGAGGACGGATAATACGCTTTTAGAACGTCAGAGAGGAATTACA
ATTCAGACAGGAATAACCTCTTTTCAGTGGGAAAATACGAAGGTGAACATCATAGACACG
CCAGGACATATGGATTTCTTAGCAGAAGTATATCGTTCATTATCAGTTTTAGATGGGGCA
ATTCTACTGATTTCTGCAAAAGATGGCGTACAAGCACAAACTCGTATATTATTTCATGCA
CTTAGGAAAATGGGGATTCCCACAATCTTTTTTATCAATAAGATTGACCAAAATGGAATT
GATTTATCAACGGTTTATCAGGATATTAAAGAGAAACTTTCTGCCGAAATTGTAATCAAA
CAGAAGGTAGAACTGTATCCTAATATGTGTGTGACGAACTTTACCGAATCTGAACAATGG
GATATGGTAATAGAAGGAAATGATTACCTTTTGGAGAAATATACGTCTGGGAAATTATTG
GAAGCATTAGAACTCGAACAAGAGGAAAGCATAAGATTTCATAATTGTTCCCTGTTCCCT
GTTTATCACGGAAGTGCAAAAAACAATATAGGGATTGATAACCTTATAGAAGTGATTACG
AATAAATTTTATTCATCAACACATCGAGGTCAGTCTGAACTTTGCGGAAAAGTTTTCAAA
ATTGAGTATTCGGAAAAAAGACAGCGTCTTGCATATATACGTCTTTATAGTGGCGTACTG
CATTTGCGAGATCCGGTTAGAATATCGGAAAAGGAAAAAATAAAAATTACAGAAATGTAT
ACTTCAATAAATGGTGAATTATGTAAAATCGATAAGGCTTATTCCGGGGAAATTGTTATT
TTGCAGAATGAGTTTTTGAAGTTAAATAGTGTTCTTGGAGATACAAAGCTATTGCCACAG
AGAGAGAGAATTGAAAATCCCCTCCCTCTGCTGCAAACGACTGTTGAACCGAGCAAACCT
CAACAAAGGGAAATGTTACTTGATGCACTTTTAGAAATCTCCGACAGTGACCCGCTTCTG
CGATATTATGTGGATTCTGCGACACATGAAATCATACTTTCTTTCTTAGGGAAAGTACAA
ATGGAAGTGACTTGTGCTCTGCTGCAAGAAAAGTATCATGTGGAGATAGAAATAAAAGAG
CCTACAGTCATTTATATGGAAAGACCGTTAAAAAAAGCAGAGTATACCATTCACATCGAA
GTTCCACCGAATCCTTTCTGGGCTTCCATTGGTCTATCTGTAGCACCGCTTCCATTAGGG
AGCGGAGTACAGTATGAGAGCTCGGTTTCTCTTGGATACTTAAATCAATCGTTTCAAAAT
GCAGTTATGGAGGGGATACGCTATGGCTGTGAACAAGGATTGTATGGTTGGAATGTGACG
GACTGTAAAATCTGTTTTAAGTATGGCTTATACTATAGCCCTGTTAGTACCCCAGCAGAT
TTTCGGATGCTTGCTCCTATTGTATTGGAACAAGTCTTAAAAAAAGCTGGAACAGAATTG
TTAGAGCCATATCTTAGTTTTAAAATTTATGCGCCACAGGAATATCTTTCACGAGCATAC
AACGATGCTCCTAAATATTGTGCGAACATCGTAGACACTCAATTGAAAAATAATGAGGTC
ATTCTTAGTGGAGAAATCCCTGCTCGGTGTATTCAAAAATATCGTAGTGATTTAACTTTC
TTTACAAATGGACGTAGTGTTTGTTTAACAGAGTTAAAAGGGTACCATGTTACTACCGGT
GAACCTGTTTGCCAGCCCCGTCGTCCAAATAGTCGGATAGATAAAGTACGATATATGTTC
AATAAAATAACTTAG
>77395|594683|Neisseria_gonorrhoeae||Neisseria_gonorrhoeae:1-1935
ATGGAGGAAAATCACATGAAAATTATTAATATTGGAGTTTTAGCTCATGTTGATGCAGGA
AAAACTACCTTAACAGAAAGCTTATTATATAACAGTGGAGCGATTACAGAATTAGGAAGC
GTGGACAAAGGTACAACGAGGACGGATAATACGCTTTTAGAACGTCAGAGAGGAATTACA
ATTCAGACAGGAATAACCTCTTTTCAGTGGGAAAATACGAAGGTGAACATCATAGACACG
CCAGGACATATGGATTTCTTAGCAGAAGTATATCGTTCATTATCAGTTTTAGATGGGGCA
ATTCTACTGATTTCTGCAAAAGATGGCGTACAAGCACAAACTCGTATATTATTTCATGCA
CTTAGGAAAATGGGGATTCCCACAATCTTTTTTATCAATAAGATTGACCAAAATGGAATT
GATTTATCAACGGTTTATCAGGATATTAAAGAGAAACTTTCTGCCGAAATTGTAATCAAA
CAGAAGGTAGAACTGTATCCTAATATGTGTGTGACGAACTTTACCGAATCTGAACAATGG
GATATGGTAATAGAAGGAAATGATTACCTTTTGGAGAAATATACGTCTGGGAAATTATTG
GAAGCATTAGAACTCGAACAAGAGGAAAGCATAAGATTTCATAATTGTTCCCTGTTCCCT
GTTTATCACGGAAGTGCAAAAAACAATATAGGGATTGATAACCTTATAGAAGTGATTACG
AATAAATTTTATTCATCAACACATCGAGGTCAGTCTGAACTTTGCGGAAAAGTTTTCAAA
ATTGAGTATTCGGAAAAAAGACAGCGTCTTGCATATATACGTCTTTATAGTGGCGTACTG
CATTTGCGAGATCCGGTTAGAATATCGGAAAAGGAAAAAATAAAAATTACAGAAATGTAT
ACTTCAATAAATGGTGAATTATGTAAAATCGATAAGGCTTATTCCGGGGAAATTGTTATT
TTGCAGAATGAGTTTTTGAAGTTAAATAGTGTTCTTGGAGATACAAAGCTATTGCCACAG
AGAGAGAGAATTGAAAATCCCCTCCCTCTGCTGCAAACGACTGTTGAACCGAGCAAACCT
CAACAAAGGGAAATGTTACTTGATGCACTTTTAGAAATCTCCGACAGTGACCCGCTTCTG
CGATATTATGTGGATTCTGCGACACATGAAATCATACTTTCTTTCTTAGGGAAAGTACAA
ATGGAAGTGACTTGTGCTCTGCTGCAAGAAAAGTATCATGTGGAGATAGAAATAAAAGAG
CCTACAGTCATTTATATGGAAAGACCGTTAAAAAAAGCAGAGTATACCATTCACATCGAA
GTTCCACCGAATCCTTTCTGGGCTTCCATTGGTCTATCTGTAGCACCGCTTCCATTAGGG
AGCGGAGTACAGTATGAGAGCTCGGTTTCTCTTGGATACTTAAATCAATCGTTTCAAAAT
GCAGTTATGGAGGGGATACGCTATGGCTGTGAACAAGGATTGTATGGTTGGAATGTGACG
GACTGTAAAATCTGTTTTAAGTATGGCTTATACTATAGCCCTGTTAGTACCCCAGCAGAT
TTTCGGATGCTTGCTCCTATTGTATTGGAACAAGTCTTAAAAAAAGCTGGAACAGAATTG
TTAGAGCCATATCTTAGTTTTAAAATTTATGCGCCACAGGAATATCTTTCACGAGCATAC
AACGATGCTCCTAAATATTGTGCGAACATCGTAGACACTCAATTGAAAAATAATGAGGTC
ATTCTTAGTGGAGAAATCCCTGCTCGGTGTATTCAAAAATATCGTAGTGATTTAACTTTC
TTTACAAATGGACGTAGTGTTTGTTTAACAGAGTTAAAAGGGTACCATGTTACTACCGGT
GAACCTGTTTGCCAGCCCCGTCGTCCAAATAGTCGGATAGATAAAGTACGATATATGTTC
AATAAAATAACTTAG
>77396|597527|Neisseria_gonorrhoeae||Neisseria_gonorrhoeae:1-1935
ATGGAGGAAAATCACATGAAAATTATTAATATTGGAGTTTTAGCTCATGTTGATGCAGGA
AAAACTACCTTAACAGAAAGCTTATTATATAACAGTGGAGCGATTACAGAATTAGGAAGC
GTGGACAAAGGTACAACGAGGACGGATAATACGCTTTTAGAACGTCAGAGAGGAATTACA
ATTCAGACAGGAATAACCTCTTTTCAGTGGGAAAATACGAAGGTGAACATCATAGACACG
CCAGGACATATGGATTTCTTAGCAGAAGTATATCGTTCATTATCAGTTTTAGATGGGGCA
ATTCTACTGATTTCTGCAAAAGATGGCGTACAAGCACAAACTCGTATATTATTTCATGCA
CTTAGGAAAATGGGGATTCCCACAATCTTTTTTATCAATAAGATTGACCAAAATGGAATT
GATTTATCAACGGTTTATCAGGATATTAAAGAGAAACTTTCTGCCGAAATTGTAATCAAA
CAGAAGGTAGAACTGTATCCTAATATGTGTGTGACGAACTTTACCGAATCTGAACAATGG
GATATGGTAATAGAAGGAAATGATTACCTTTTGGAGAAATATACGTCTGGGAAATTATTG
GAAGCATTAGAACTCGAACAAGAGGAAAGCATAAGATTTCATAATTGTTCCCTGTTCCCT
GTTTATCACGGAAGTGCAAAAAACAATATAGGGATTGATAACCTTATAGAAGTGATTACG
AATAAATTTTATTCATCAACACATCGAGGTCAGTCTGAACTTTGCGGAAAAGTTTTCAAA
ATTGAGTATTCGGAAAAAAGACAGCGTCTTGCATATATACGTCTTTATAGTGGCGTACTG
CATTTGCGAGATCCGGTTAGAATATCGGAAAAGGAAAAAATAAAAATTACAGAAATGTAT
ACTTCAATAAATGGTGAATTATGTAAAATCGATAAGGCTTATTCCGGGGAAATTGTTATT
TTGCAGAATGAGTTTTTGAAGTTAAATAGTGTTCTTGGAGATACAAAGCTATTGCCACAG
AGAGAGAGAATTGAAAATCCCCTCCCTCTGCTGCAAACGACTGTTGAACCGAGCAAACCT
CAACAAAGGGAAATGTTACTTGATGCACTTTTAGAAATCTCCGACAGTGACCCGCTTCTG
CGATATTATGTGGATTCTGCGACACATGAAATCATACTTTCTTTCTTAGGGAAAGTACAA
ATGGAAGTGACTTGTGCTCTGCTGCAAGAAAAGTATCATGTGGAGATAGAAATAAAAGAG
CCTACAGTCATTTATATGGAAAGACCGTTAAAAAAAGCAGAGTATACCATTCACATCGAA
GTTCCACCGAATCCTTTCTGGGCTTCCATTGGTCTATCTGTAGCACCGCTTCCATTAGGG
AGCGGAGTACAGTATGAGAGCTCGGTTTCTCTTGGATACTTAAATCAATCGTTTCAAAAT
GCAGTTATGGAGGGGATACGCTATGGCTGTGAACAAGGATTGTATGGTTGGAATGTGACG
GACTGTAAAATCTGTTTTAAGTATGGCTTATACTATAGCCCTGTTAGTACCCCAGCAGAT
TTTCGGATGCTTGCTCCTATTGTATTGGAACAAGTCTTAAAAAAAGCTGGAACAGAATTG
TTAGAGCCATATCTTAGTTTTAAAATTTATGCGCCACAGGAATATCTTTCACGAGCATAC
AACGATGCTCCTAAATATTGTGCGAACATCGTAGACACTCAATTGAAAAATAATGAGGTC
ATTCTTAGTGGAGAAATCCCTGCTCGGTGTATTCAAAAATATCGTAGTGATTTAACTTTC
TTTACAAATGGACGTAGTGTTTGTTTAACAGAGTTAAAAGGGTACCATGTTACTACCGGT
GAACCTGTTTGCCAGCCCCGTCGTCCAAATAGTCGGATAGATAAAGTACGATATATGTTC
AATAAAATAACTTAG
>78484|20289|Neisseria_gonorrhoeae|128|Neisseria_gonorrhoeae:1-1935
ATGGAGGAAAATCACATGAAAATTATTAATATTGGAGTTTTAGCTCATGTTGATGCAGGA
AAAACTACCTTAACAGAAAGCTTATTATATAACAGTGGAGCGATTACAGAATTAGGAAGC
GTGGACAAAGGTACAACGAGGACGGATAATACGCTTTTAGAACGTCAGAGAGGAATTACA
ATTCAGACAGGAATAACCTCTTTTCAGTGGGAAAATACGAAGGTGAACATCATAGACACG
CCAGGACATATGGATTTCTTAGCAGAAGTATATCGTTCATTATCAGTTTTAGATGGGGCA
ATTCTACTGATTTCTGCAAAAGATGGCGTACAAGCACAAACTCGTATATTATTTCATGCA
CTTAGGAAAATGGGGATTCCCACAATCTTTTTTATCAATAAGATTGACCAAAATGGAATT
GATTTATCAACGGTTTATCAGGATATTAAAGAGAAACTTTCTGCCGAAATTGTAATCAAA
CAGAAGGTAGAACTGTATCCTAATATGTGTGTGACGAACTTTACCGAATCTGAACAATGG
GATATGGTAATAGAAGGAAATGATTACCTTTTGGAGAAATATACGTCTGGGAAATTATTG
GAAGCATTAGAACTCGAACAAGAGGAAAGCATAAGATTTCATAATTGTTCCCTGTTCCCT
GTTTATCACGGAAGTGCAAAAAACAATATAGGGATTGATAACCTTATAGAAGTGATTACG
AATAAATTTTATTCATCAACACATCGAGGTCAGTCTGAACTTTGCGGAAAAGTTTTCAAA
ATTGAGTATTCGGAAAAAAGACAGCGTCTTGCATATATACGTCTTTATAGTGGCGTACTG
CATTTGCGAGATCCGGTTAGAATATCGGAAAAGGAAAAAATAAAAATTACAGAAATGTAT
ACTTCAATAAATGGTGAATTATGTAAAATCGATAAGGCTTATTCCGGGGAAATTGTTATT
TTGCAGAATGAGTTTTTGAAGTTAAATAGTGTTCTTGGAGATACAAAGCTATTGCCACAG
AGAGAGAGAATTGAAAATCCCCTCCCTCTGCTGCAAACGACTGTTGAACCGAGCAAACCT
CAACAAAGGGAAATGTTACTTGATGCACTTTTAGAAATCTCCGACAGTGACCCGCTTCTG
CGATATTATGTGGATTCTGCGACACATGAAATCATACTTTCTTTCTTAGGGAAAGTACAA
ATGGAAGTGACTTGTGCTCTGCTGCAAGAAAAGTATCATGTGGAGATAGAAATAAAAGAG
CCTACAGTCATTTATATGGAAAGACCGTTAAAAAAAGCAGAGTATACCATTCACATCGAA
GTTCCACCGAATCCTTTCTGGGCTTCCATTGGTCTATCTGTAGCACCGCTTCCATTAGGG
AGCGGAGTACAGTATGAGAGCTCGGTTTCTCTTGGATACTTAAATCAATCGTTTCAAAAT
GCAGTTATGGAGGGGATACGCTATGGCTGTGAACAAGGATTGTATGGTTGGAATGTGACG
GACTGTAAAATCTGTTTTAAGTATGGCTTATACTATAGCCCTGTTAGTACCCCAGCAGAT
TTTCGGATGCTTGCTCCTATTGTATTGGAACAAGTCTTAAAAAAAGCTGGAACAGAATTG
TTAGAGCCATATCTTAGTTTTAAAATTTATGCGCCACAGGAATATCTTTCACGAGCATAC
AACGATGCTCCTAAATATTGTGCGAACATCGTAGACACTCAATTGAAAAATAATGAGGTC
ATTCTTAGTGGAGAAATCCCTGCTCGGTGTATTCAAAAATATCGTAGTGATTTAACTTTC
TTTACAAATGGACGTAGTGTTTGTTTAACAGAGTTAAAAGGGTACCATGTTACTACCGGT
GAACCTGTTTGCCAGCCCCGTCGTCCAAATAGTCGGATAGATAAAGTACGATATATGTTC
AATAAAATAACTTAG
>78505|27920|Neisseria_gonorrhoeae|128|Neisseria_gonorrhoeae:1-1935
ATGGAGGAAAATCACATGAAAATTATTAATATTGGAGTTTTAGCTCATGTTGATGCAGGA
AAAACTACCTTAACAGAAAGCTTATTATATAACAGTGGAGCGATTACAGAATTAGGAAGC
GTGGACAAAGGTACAACGAGGACGGATAATACGCTTTTAGAACGTCAGAGAGGAATTACA
ATTCAGACAGGAATAACCTCTTTTCAGTGGGAAAATACGAAGGTGAACATCATAGACACG
CCAGGACATATGGATTTCTTAGCAGAAGTATATCGTTCATTATCAGTTTTAGATGGGGCA
ATTCTACTGATTTCTGCAAAAGATGGCGTACAAGCACAAACTCGTATATTATTTCATGCA
CTTAGGAAAATGGGGATTCCCACAATCTTTTTTATCAATAAGATTGACCAAAATGGAATT
GATTTATCAACGGTTTATCAGGATATTAAAGAGAAACTTTCTGCCGAAATTGTAATCAAA
CAGAAGGTAGAACTGTATCCTAATATGTGTGTGACGAACTTTACCGAATCTGAACAATGG
GATATGGTAATAGAAGGAAATGATTACCTTTTGGAGAAATATACGTCTGGGAAATTATTG
GAAGCATTAGAACTCGAACAAGAGGAAAGCATAAGATTTCATAATTGTTCCCTGTTCCCT
GTTTATCACGGAAGTGCAAAAAACAATATAGGGATTGATAACCTTATAGAAGTGATTACG
AATAAATTTTATTCATCAACACATCGAGGTCAGTCTGAACTTTGCGGAAAAGTTTTCAAA
ATTGAGTATTCGGAAAAAAGACAGCGTCTTGCATATATACGTCTTTATAGTGGCGTACTG
CATTTGCGAGATCCGGTTAGAATATCGGAAAAGGAAAAAATAAAAATTACAGAAATGTAT
ACTTCAATAAATGGTGAATTATGTAAAATCGATAAGGCTTATTCCGGGGAAATTGTTATT
TTGCAGAATGAGTTTTTGAAGTTAAATAGTGTTCTTGGAGATACAAAGCTATTGCCACAG
AGAGAGAGAATTGAAAATCCCCTCCCTCTGCTGCAAACGACTGTTGAACCGAGCAAACCT
CAACAAAGGGAAATGTTACTTGATGCACTTTTAGAAATCTCCGACAGTGACCCGCTTCTG
CGATATTATGTGGATTCTGCGACACATGAAATCATACTTTCTTTCTTAGGGAAAGTACAA
ATGGAAGTGACTTGTGCTCTGCTGCAAGAAAAGTATCATGTGGAGATAGAAATAAAAGAG
CCTACAGTCATTTATATGGAAAGACCGTTAAAAAAAGCAGAGTATACCATTCACATCGAA
GTTCCACCGAATCCTTTCTGGGCTTCCATTGGTCTATCTGTAGCACCGCTTCCATTAGGG
AGCGGAGTACAGTATGAGAGCTCGGTTTCTCTTGGATACTTAAATCAATCGTTTCAAAAT
GCAGTTATGGAGGGGATACGCTATGGCTGTGAACAAGGATTGTATGGTTGGAATGTGACG
GACTGTAAAATCTGTTTTAAGTATGGCTTATACTATAGCCCTGTTAGTACCCCAGCAGAT
TTTCGGATGCTTGCTCCTATTGTATTGGAACAAGTCTTAAAAAAAGCTGGAACAGAATTG
TTAGAGCCATATCTTAGTTTTAAAATTTATGCGCCACAGGAATATCTTTCACGAGCATAC
AACGATGCTCCTAAATATTGTGCGAACATCGTAGACACTCAATTGAAAAATAATGAGGTC
ATTCTTAGTGGAGAAATCCCTGCTCGGTGTATTCAAAAATATCGTAGTGATTTAACTTTC
TTTACAAATGGACGTAGTGTTTGTTTAACAGAGTTAAAAGGGTACCATGTTACTACCGGT
GAACCTGTTTGCCAGCCCCGTCGTCCAAATAGTCGGATAGATAAAGTACGATATATGTTC
AATAAAATAACTTAG
>78532|31623|Neisseria_gonorrhoeae|64|Neisseria_gonorrhoeae:1-1935
ATGGAGGAAAATCACATGAAAATTATTAATATTGGAGTTTTAGCTCATGTTGATGCAGGA
AAAACTACCTTAACAGAAAGCTTATTATATAACAGTGGAGCGATTACAGAATTAGGAAGC
GTGGACAAAGGTACAACGAGGACGGATAATACGCTTTTAGAACGTCAGAGAGGAATTACA
ATTCAGACAGGAATAACCTCTTTTCAGTGGGAAAATACGAAGGTGAACATCATAGACACG
CCAGGACATATGGATTTCTTAGCAGAAGTATATCGTTCATTATCAGTTTTAGATGGGGCA
ATTCTACTGATTTCTGCAAAAGATGGCGTACAAGCACAAACTCGTATATTATTTCATGCA
CTTAGGAAAATGGGGATTCCCACAATCTTTTTTATCAATAAGATTGACCAAAATGGAATT
GATTTATCAACGGTTTATCAGGATATTAAAGAGAAACTTTCTGCCGAAATTGTAATCAAA
CAGAAGGTAGAACTGTATCCTAATATGTGTGTGACGAACTTTACCGAATCTGAACAATGG
GATATGGTAATAGAAGGAAATGATTACCTTTTGGAGAAATATACGTCTGGGAAATTATTG
GAAGCATTAGAACTCGAACAAGAGGAAAGCATAAGATTTCATAATTGTTCCCTGTTCCCT
GTTTATCACGGAAGTGCAAAAAACAATATAGGGATTGATAACCTTATAGAAGTGATTACG
AATAAATTTTATTCATCAACACATCGAGGTCAGTCTGAACTTTGCGGAAAAGTTTTCAAA
ATTGAGTATTCGGAAAAAAGACAGCGTCTTGCATATATACGTCTTTATAGTGGCGTACTG
CATTTGCGAGATCCGGTTAGAATATCGGAAAAGGAAAAAATAAAAATTACAGAAATGTAT
ACTTCAATAAATGGTGAATTATGTAAAATCGATAAGGCTTATTCCGGGGAAATTGTTATT
TTGCAGAATGAGTTTTTGAAGTTAAATAGTGTTCTTGGAGATACAAAGCTATTGCCACAG
AGAGAGAGAATTGAAAATCCCCTCCCTCTGCTGCAAACGACTGTTGAACCGAGCAAACCT
CAACAAAGGGAAATGTTACTTGATGCACTTTTAGAAATCTCCGACAGTGACCCGCTTCTG
CGATATTATGTGGATTCTGCGACACATGAAATCATACTTTCTTTCTTAGGGAAAGTACAA
ATGGAAGTGACTTGTGCTCTGCTGCAAGAAAAGTATCATGTGGAGATAGAAATAAAAGAG
CCTACAGTCATTTATATGGAAAGACCGTTAAAAAAAGCAGAGTATACCATTCACATCGAA
GTTCCACCGAATCCTTTCTGGGCTTCCATTGGTCTATCTGTAGCACCGCTTCCATTAGGG
AGCGGAGTACAGTATGAGAGCTCGGTTTCTCTTGGATACTTAAATCAATCGTTTCAAAAT
GCAGTTATGGAGGGGATACGCTATGGCTGTGAACAAGGATTGTATGGTTGGAATGTGACG
GACTGTAAAATCTGTTTTAAGTATGGCTTATACTATAGCCCTGTTAGTACCCCAGCAGAT
TTTCGGATGCTTGCTCCTATTGTATTGGAACAAGTCTTAAAAAAAGCTGGAACAGAATTG
TTAGAGCCATATCTTAGTTTTAAAATTTATGCGCCACAGGAATATCTTTCACGAGCATAC
AACGATGCTCCTAAATATTGTGCGAACATCGTAGACACTCAATTGAAAAATAATGAGGTC
ATTCTTAGTGGAGAAATCCCTGCTCGGTGTATTCAAAAATATCGTAGTGATTTAACTTTC
TTTACAAATGGACGTAGTGTTTGTTTAACAGAGTTAAAAGGGTACCATGTTACTACCGGT
GAACCTGTTTGCCAGCCCCGTCGTCCAAATAGTCGGATAGATAAAGTACGATATATGTTC
AATAAAATAACTTAG
>78611|35317|Neisseria_gonorrhoeae|64|Neisseria_gonorrhoeae:1-1935
ATGGAGGAAAATCACATGAAAATTATTAATATTGGAGTTTTAGCTCATGTTGATGCAGGA
AAAACTACCTTAACAGAAAGCTTATTATATAACAGTGGAGCGATTACAGAATTAGGAAGC
GTGGACAAAGGTACAACGAGGACGGATAATACGCTTTTAGAACGTCAGAGAGGAATTACA
ATTCAGACAGGAATAACCTCTTTTCAGTGGGAAAATACGAAGGTGAACATCATAGACACG
CCAGGACATATGGATTTCTTAGCAGAAGTATATCGTTCATTATCAGTTTTAGATGGGGCA
ATTCTACTGATTTCTGCAAAAGATGGCGTACAAGCACAAACTCGTATATTATTTCATGCA
CTTAGGAAAATGGGGATTCCCACAATCTTTTTTATCAATAAGATTGACCAAAATGGAATT
GATTTATCAACGGTTTATCAGGATATTAAAGAGAAACTTTCTGCCGAAATTGTAATCAAA
CAGAAGGTAGAACTGTATCCTAATATGTGTGTGACGAACTTTACCGAATCTGAACAATGG
GATATGGTAATAGAAGGAAATGATTACCTTTTGGAGAAATATACGTCTGGGAAATTATTG
GAAGCATTAGAACTCGAACAAGAGGAAAGCATAAGATTTCATAATTGTTCCCTGTTCCCT
GTTTATCACGGAAGTGCAAAAAACAATATAGGGATTGATAACCTTATAGAAGTGATTACG
AATAAATTTTATTCATCAACACATCGAGGTCAGTCTGAACTTTGCGGAAAAGTTTTCAAA
ATTGAGTATTCGGAAAAAAGACAGCGTCTTGCATATATACGTCTTTATAGTGGCGTACTG
CATTTGCGAGATCCGGTTAGAATATCGGAAAAGGAAAAAATAAAAATTACAGAAATGTAT
ACTTCAATAAATGGTGAATTATGTAAAATCGATAAGGCTTATTCCGGGGAAATTGTTATT
TTGCAGAATGAGTTTTTGAAGTTAAATAGTGTTCTTGGAGATACAAAGCTATTGCCACAG
AGAGAGAGAATTGAAAATCCCCTCCCTCTGCTGCAAACGACTGTTGAACCGAGCAAACCT
CAACAAAGGGAAATGTTACTTGATGCACTTTTAGAAATCTCCGACAGTGACCCGCTTCTG
CGATATTATGTGGATTCTGCGACACATGAAATCATACTTTCTTTCTTAGGGAAAGTACAA
ATGGAAGTGACTTGTGCTCTGCTGCAAGAAAAGTATCATGTGGAGATAGAAATAAAAGAG
CCTACAGTCATTTATATGGAAAGACCGTTAAAAAAAGCAGAGTATACCATTCACATCGAA
GTTCCACCGAATCCTTTCTGGGCTTCCATTGGTCTATCTGTAGCACCGCTTCCATTAGGG
AGCGGAGTACAGTATGAGAGCTCGGTTTCTCTTGGATACTTAAATCAATCGTTTCAAAAT
GCAGTTATGGAGGGGATACGCTATGGCTGTGAACAAGGATTGTATGGTTGGAATGTGACG
GACTGTAAAATCTGTTTTAAGTATGGCTTATACTATAGCCCTGTTAGTACCCCAGCAGAT
TTTCGGATGCTTGCTCCTATTGTATTGGAACAAGTCTTAAAAAAAGCTGGAACAGAATTG
TTAGAGCCATATCTTAGTTTTAAAATTTATGCGCCACAGGAATATCTTTCACGAGCATAC
AACGATGCTCCTAAATATTGTGCGAACATCGTAGACACTCAATTGAAAAATAATGAGGTC
ATTCTTAGTGGAGAAATCCCTGCTCGGTGTATTCAAAAATATCGTAGTGATTTAACTTTC
TTTACAAATGGACGTAGTGTTTGTTTAACAGAGTTAAAAGGGTACCATGTTACTACCGGT
GAACCTGTTTGCCAGCCCCGTCGTCCAAATAGTCGGATAGATAAAGTACGATATATGTTC
AATAAAATAACTTAG
>78708|DO97|Neisseria_gonorrhoeae||Neisseria_gonorrhoeae:1-1935
ATGGAGGAAAATCACATGAAAATTATTAATATTGGAGTTTTAGCTCATGTTGATGCAGGA
AAAACTACCTTAACAGAAAGCTTATTATATAACAGTGGAGCGATTACAGAATTAGGAAGC
GTGGACAAAGGTACAACGAGGACGGATAATACGCTTTTAGAACGTCAGAGAGGAATTACA
ATTCAGACAGGAATAACCTCTTTTCAGTGGGAAAATACGAAGGTGAACATCATAGACACG
CCAGGACATATGGATTTCTTAGCAGAAGTATATCGTTCATTATCAGTTTTAGATGGGGCA
ATTCTACTGATTTCTGCAAAAGATGGCGTACAAGCACAAACTCGTATATTATTTCATGCA
CTTAGGAAAATGGGGATTCCCACAATCTTTTTTATCAATAAGATTGACCAAAATGGAATT
GATTTATCAACGGTTTATCAGGATATTAAAGAGAAACTTTCTGCCGAAATTGTAATCAAA
CAGAAGGTAGAACTGTATCCTAATATGTGTGTGACGAACTTTACCGAATCTGAACAATGG
GATATGGTAATAGAAGGAAATGATTACCTTTTGGAGAAATATACGTCTGGGAAATTATTG
GAAGCATTAGAACTCGAACAAGAGGAAAGCATAAGATTTCATAATTGTTCCCTGTTCCCT
GTTTATCACGGAAGTGCAAAAAACAATATAGGGATTGATAACCTTATAGAAGTGATTACG
AATAAATTTTATTCATCAACACATCGAGGTCAGTCTGAACTTTGCGGAAAAGTTTTCAAA
ATTGAGTATTCGGAAAAAAGACAGCGTCTTGCATATATACGTCTTTATAGTGGCGTACTG
CATTTGCGAGATCCGGTTAGAATATCGGAAAAGGAAAAAATAAAAATTACAGAAATGTAT
ACTTCAATAAATGGTGAATTATGTAAAATCGATAAGGCTTATTCCGGGGAAATTGTTATT
TTGCAGAATGAGTTTTTGAAGTTAAATAGTGTTCTTGGAGATACAAAGCTATTGCCACAG
AGAGAGAGAATTGAAAATCCCCTCCCTCTGCTGCAAACGACTGTTGAACCGAGCAAACCT
CAACAAAGGGAAATGTTACTTGATGCACTTTTAGAAATCTCCGACAGTGACCCGCTTCTG
CGATATTATGTGGATTCTGCGACACATGAAATCATACTTTCTTTCTTAGGGAAAGTACAA
ATGGAAGTGACTTGTGCTCTGCTGCAAGAAAAGTATCATGTGGAGATAGAAATAAAAGAG
CCTACAGTCATTTATATGGAAAGACCGTTAAAAAAAGCAGAGTATACCATTCACATCGAA
GTTCCACCGAATCCTTTCTGGGCTTCCATTGGTCTATCTGTAGCACCGCTTCCATTAGGG
AGCGGAGTACAGTATGAGAGCTCGGTTTCTCTTGGATACTTAAATCAATCGTTTCAAAAT
GCAGTTATGGAGGGGATACGCTATGGCTGTGAACAAGGATTGTATGGTTGGAATGTGACG
GACTGTAAAATCTGTTTTAAGTATGGCTTATACTATAGCCCTGTTAGTACCCCAGCAGAT
TTTCGGATGCTTGCTCCTATTGTATTGGAACAAGTCTTAAAAAAAGCTGGAACAGAATTG
TTAGAGCCATATCTTAGTTTTAAAATTTATGCGCCACAGGAATATCTTTCACGAGCATAC
AACGATGCTCCTAAATATTGTGCGAACATCGTAGACACTCAATTGAAAAATAATGAGGTC
ATTCTTAGTGGAGAAATCCCTGCTCGGTGTATTCAAAAATATCGTAGTGATTTAACTTTC
TTTACAAATGGACGTAGTGTTTGTTTAACAGAGTTAAAAGGGTACCATGTTACTACCGGT
GAACCTGTTTGCCAGCCCCGTCGTCCAAATAGTCGGATAGATAAAGTACGATATATGTTC
AATAAAATAACTTAG
>78709|DO97-48|Neisseria_gonorrhoeae||Neisseria_gonorrhoeae:1-1935
ATGGAGGAAAATCACATGAAAATTATTAATATTGGAGTTTTAGCTCATGTTGATGCAGGA
AAAACTACCTTAACAGAAAGCTTATTATATAACAGTGGAGCGATTACAGAATTAGGAAGC
GTGGACAAAGGTACAACGAGGACGGATAATACGCTTTTAGAACGTCAGAGAGGAATTACA
ATTCAGACAGGAATAACCTCTTTTCAGTGGGAAAATACGAAGGTGAACATCATAGACACG
CCAGGACATATGGATTTCTTAGCAGAAGTATATCGTTCATTATCAGTTTTAGATGGGGCA
ATTCTACTGATTTCTGCAAAAGATGGCGTACAAGCACAAACTCGTATATTATTTCATGCA
CTTAGGAAAATGGGGATTCCCACAATCTTTTTTATCAATAAGATTGACCAAAATGGAATT
GATTTATCAACGGTTTATCAGGATATTAAAGAGAAACTTTCTGCCGAAATTGTAATCAAA
CAGAAGGTAGAACTGTATCCTAATATGTGTGTGACGAACTTTACCGAATCTGAACAATGG
GATATGGTAATAGAAGGAAATGATTACCTTTTGGAGAAATATACGTCTGGGAAATTATTG
GAAGCATTAGAACTCGAACAAGAGGAAAGCATAAGATTTCATAATTGTTCCCTGTTCCCT
GTTTATCACGGAAGTGCAAAAAACAATATAGGGATTGATAACCTTATAGAAGTGATTACG
AATAAATTTTATTCATCAACACATCGAGGTCAGTCTGAACTTTGCGGAAAAGTTTTCAAA
ATTGAGTATTCGGAAAAAAGACAGCGTCTTGCATATATACGTCTTTATAGTGGCGTACTG
CATTTGCGAGATCCGGTTAGAATATCGGAAAAGGAAAAAATAAAAATTACAGAAATGTAT
ACTTCAATAAATGGTGAATTATGTAAAATCGATAAGGCTTATTCCGGGGAAATTGTTATT
TTGCAGAATGAGTTTTTGAAGTTAAATAGTGTTCTTGGAGATACAAAGCTATTGCCACAG
AGAGAGAGAATTGAAAATCCCCTCCCTCTGCTGCAAACGACTGTTGAACCGAGCAAACCT
CAACAAAGGGAAATGTTACTTGATGCACTTTTAGAAATCTCCGACAGTGACCCGCTTCTG
CGATATTATGTGGATTCTGCGACACATGAAATCATACTTTCTTTCTTAGGGAAAGTACAA
ATGGAAGTGACTTGTGCTCTGCTGCAAGAAAAGTATCATGTGGAGATAGAAATAAAAGAG
CCTACAGTCATTTATATGGAAAGACCGTTAAAAAAAGCAGAGTATACCATTCACATCGAA
GTTCCACCGAATCCTTTCTGGGCTTCCATTGGTCTATCTGTAGCACCGCTTCCATTAGGG
AGCGGAGTACAGTATGAGAGCTCGGTTTCTCTTGGATACTTAAATCAATCGTTTCAAAAT
GCAGTTATGGAGGGGATACGCTATGGCTGTGAACAAGGATTGTATGGTTGGAATGTGACG
GACTGTAAAATCTGTTTTAAGTATGGCTTATACTATAGCCCTGTTAGTACCCCAGCAGAT
TTTCGGATGCTTGCTCCTATTGTATTGGAACAAGTCTTAAAAAAAGCTGGAACAGAATTG
TTAGAGCCATATCTTAGTTTTAAAATTTATGCGCCACAGGAATATCTTTCACGAGCATAC
AACGATGCTCCTAAATATTGTGCGAACATCGTAGACACTCAATTGAAAAATAATGAGGTC
ATTCTTAGTGGAGAAATCCCTGCTCGGTGTATTCAAAAATATCGTAGTGATTTAACTTTC
TTTACAAATGGACGTAGTGTTTGTTTAACAGAGTTAAAAGGGTACCATGTTACTACCGGT
GAACCTGTTTGCCAGCCCCGTCGTCCAAATAGTCGGATAGATAAAGTACGATATATGTTC
AATAAAATAACTTAG
>78739|DO13-242|Neisseria_gonorrhoeae||Neisseria_gonorrhoeae:1-1935
ATGGAGGAAAATCACATGAAAATTATTAATATTGGAGTTTTAGCTCATGTTGATGCAGGA
AAAACTACCTTAACAGAAAGCTTATTATATAACAGTGGAGCGATTACAGAATTAGGAAGC
GTGGACAAAGGTACAACGAGGACGGATAATACGCTTTTAGAACGTCAGAGAGGAATTACA
ATTCAGACAGGAATAACCTCTTTTCAGTGGGAAAATACGAAGGTGAACATCATAGACACG
CCAGGACATATGGATTTCTTAGCAGAAGTATATCGTTCATTATCAGTTTTAGATGGGGCA
ATTCTACTGATTTCTGCAAAAGATGGCGTACAAGCACAAACTCGTATATTATTTCATGCA
CTTAGGAAAATGGGGATTCCCACAATCTTTTTTATCAATAAGATTGACCAAAATGGAATT
GATTTATCAACGGTTTATCAGGATATTAAAGAGAAACTTTCTGCCGAAATTGTAATCAAA
CAGAAGGTAGAACTGTATCCTAATATGTGTGTGACGAACTTTACCGAATCTGAACAATGG
GATATGGTAATAGAAGGAAATGATTACCTTTTGGAGAAATATACGTCTGGGAAATTATTG
GAAGCATTAGAACTCGAACAAGAGGAAAGCATAAGATTTCATAATTGTTCCCTGTTCCCT
GTTTATCACGGAAGTGCAAAAAACAATATAGGGATTGATAACCTTATAGAAGTGATTACG
AATAAATTTTATTCATCAACACATCGAGGTCAGTCTGAACTTTGCGGAAAAGTTTTCAAA
ATTGAGTATTCGGAAAAAAGACAGCGTCTTGCATATATACGTCTTTATAGTGGCGTACTG
CATTTGCGAGATCCGGTTAGAATATCGGAAAAGGAAAAAATAAAAATTACAGAAATGTAT
ACTTCAATAAATGGTGAATTATGTAAAATCGATAAGGCTTATTCCGGGGAAATTGTTATT
TTGCAGAATGAGTTTTTGAAGTTAAATAGTGTTCTTGGAGATACAAAGCTATTGCCACAG
AGAGAGAGAATTGAAAATCCCCTCCCTCTGCTGCAAACGACTGTTGAACCGAGCAAACCT
CAACAAAGGGAAATGTTACTTGATGCACTTTTAGAAATCTCCGACAGTGACCCGCTTCTG
CGATATTATGTGGATTCTGCGACACATGAAATCATACTTTCTTTCTTAGGGAAAGTACAA
ATGGAAGTGACTTGTGCTCTGCTGCAAGAAAAGTATCATGTGGAGATAGAAATAAAAGAG
CCTACAGTCATTTATATGGAAAGACCGTTAAAAAAAGCAGAGTATACCATTCACATCGAA
GTTCCACCGAATCCTTTCTGGGCTTCCATTGGTCTATCTGTAGCACCGCTTCCATTAGGG
AGCGGAGTACAGTATGAGAGCTCGGTTTCTCTTGGATACTTAAATCAATCGTTTCAAAAT
GCAGTTATGGAGGGGATACGCTATGGCTGTGAACAAGGATTGTATGGTTGGAATGTGACG
GACTGTAAAATCTGTTTTAAGTATGGCTTATACTATAGCCCTGTTAGTACCCCAGCAGAT
TTTCGGATGCTTGCTCCTATTGTATTGGAACAAGTCTTAAAAAAAGCTGGAACAGAATTG
TTAGAGCCATATCTTAGTTTTAAAATTTATGCGCCACAGGAATATCTTTCACGAGCATAC
AACGATGCTCCTAAATATTGTGCGAACATCGTAGACACTCAATTGAAAAATAATGAGGTC
ATTCTTAGTGGAGAAATCCCTGCTCGGTGTATTCAAAAATATCGTAGTGATTTAACTTTC
TTTACAAATGGACGTAGTGTTTGTTTAACAGAGTTAAAAGGGTACCATGTTACTACCGGT
GAACCTGTTTGCCAGCCCCGTCGTCCAAATAGTCGGATAGATAAAGTACGATATATGTTC
AATAAAATAACTTAG
>78760|DO92-294|Neisseria_gonorrhoeae||Neisseria_gonorrhoeae:1-1935
ATGGAGGAAAATCACATGAAAATTATTAATATTGGAGTTTTAGCTCATGTTGATGCAGGA
AAAACTACCTTAACAGAAAGCTTATTATATAACAGTGGAGCGATTACAGAATTAGGAAGC
GTGGACAAAGGTACAACGAGGACGGATAATACGCTTTTAGAACGTCAGAGAGGAATTACA
ATTCAGACAGGAATAACCTCTTTTCAGTGGGAAAATACGAAGGTGAACATCATAGACACG
CCAGGACATATGGATTTCTTAGCAGAAGTATATCGTTCATTATCAGTTTTAGATGGGGCA
ATTCTACTGATTTCTGCAAAAGATGGCGTACAAGCACAAACTCGTATATTATTTCATGCA
CTTAGGAAAATGGGGATTCCCACAATCTTTTTTATCAATAAGATTGACCAAAATGGAATT
GATTTATCAACGGTTTATCAGGATATTAAAGAGAAACTTTCTGCCGAAATTGTAATCAAA
CAGAAGGTAGAACTGTATCCTAATATGTGTGTGACGAACTTTACCGAATCTGAACAATGG
GATATGGTAATAGAAGGAAATGATTACCTTTTGGAGAAATATACGTCTGGGAAATTATTG
GAAGCATTAGAACTCGAACAAGAGGAAAGCATAAGATTTCATAATTGTTCCCTGTTCCCT
GTTTATCACGGAAGTGCAAAAAACAATATAGGGATTGATAACCTTATAGAAGTGATTACG
AATAAATTTTATTCATCAACACATCGAGGTCAGTCTGAACTTTGCGGAAAAGTTTTCAAA
ATTGAGTATTCGGAAAAAAGACAGCGTCTTGCATATATACGTCTTTATAGTGGCGTACTG
CATTTGCGAGATCCGGTTAGAATATCGGAAAAGGAAAAAATAAAAATTACAGAAATGTAT
ACTTCAATAAATGGTGAATTATGTAAAATCGATAAGGCTTATTCCGGGGAAATTGTTATT
TTGCAGAATGAGTTTTTGAAGTTAAATAGTGTTCTTGGAGATACAAAGCTATTGCCACAG
AGAGAGAGAATTGAAAATCCCCTCCCTCTGCTGCAAACGACTGTTGAACCGAGCAAACCT
CAACAAAGGGAAATGTTACTTGATGCACTTTTAGAAATCTCCGACAGTGACCCGCTTCTG
CGATATTATGTGGATTCTGCGACACATGAAATCATACTTTCTTTCTTAGGGAAAGTACAA
ATGGAAGTGACTTGTGCTCTGCTGCAAGAAAAGTATCATGTGGAGATAGAAATAAAAGAG
CCTACAGTCATTTATATGGAAAGACCGTTAAAAAAAGCAGAGTATACCATTCACATCGAA
GTTCCACCGAATCCTTTCTGGGCTTCCATTGGTCTATCTGTAGCACCGCTTCCATTAGGG
AGCGGAGTACAGTATGAGAGCTCGGTTTCTCTTGGATACTTAAATCAATCGTTTCAAAAT
GCAGTTATGGAGGGGATACGCTATGGCTGTGAACAAGGATTGTATGGTTGGAATGTGACG
GACTGTAAAATCTGTTTTAAGTATGGCTTATACTATAGCCCTGTTAGTACCCCAGCAGAT
TTTCGGATGCTTGCTCCTATTGTATTGGAACAAGTCTTAAAAAAAGCTGGAACAGAATTG
TTAGAGCCATATCTTAGTTTTAAAATTTATGCGCCACAGGAATATCTTTCACGAGCATAC
AACGATGCTCCTAAATATTGTGCGAACATCGTAGACACTCAATTGAAAAATAATGAGGTC
ATTCTTAGTGGAGAAATCCCTGCTCGGTGTATTCAAAAATATCGTAGTGATTTAACTTTC
TTTACAAATGGACGTAGTGTTTGTTTAACAGAGTTAAAAGGGTACCATGTTACTACCGGT
GAACCTGTTTGCCAGCCCCGTCGTCCAAATAGTCGGATAGATAAAGTACGATATATGTTC
AATAAAATAACTTAG
>78803|VNM11-100|Neisseria_gonorrhoeae||Neisseria_gonorrhoeae:1-1935
ATGGAGGAAAATCACATGAAAATTATTAATATTGGAGTTTTAGCTCATGTTGATGCAGGA
AAAACTACCTTAACAGAAAGCTTATTATATAACAGTGGAGCGATTACAGAATTAGGAAGC
GTGGACAAAGGTACAACGAGGACGGATAATACGCTTTTAGAACGTCAGAGAGGAATTACA
ATTCAGACAGGAATAACCTCTTTTCAGTGGGAAAATACGAAGGTGAACATCATAGACACG
CCAGGACATATGGATTTCTTAGCAGAAGTATATCGTTCATTATCAGTTTTAGATGGGGCA
ATTCTACTGATTTCTGCAAAAGATGGCGTACAAGCACAAACTCGTATATTATTTCATGCA
CTTAGGAAAATGGGGATTCCCACAATCTTTTTTATCAATAAGATTGACCAAAATGGAATT
GATTTATCAACGGTTTATCAGGATATTAAAGAGAAACTTTCTGCCGAAATTGTAATCAAA
CAGAAGGTAGAACTGTATCCTAATATGTGTGTGACGAACTTTACCGAATCTGAACAATGG
GATATGGTAATAGAAGGAAATGATTACCTTTTGGAGAAATATACGTCTGGGAAATTATTG
GAAGCATTAGAACTCGAACAAGAGGAAAGCATAAGATTTCATAATTGTTCCCTGTTCCCT
GTTTATCACGGAAGTGCAAAAAACAATATAGGGATTGATAACCTTATAGAAGTGATTACG
AATAAATTTTATTCATCAACACATCGAGGTCAGTCTGAACTTTGCGGAAAAGTTTTCAAA
ATTGAGTATTCGGAAAAAAGACAGCGTCTTGCATATATACGTCTTTATAGTGGCGTACTG
CATTTGCGAGATCCGGTTAGAATATCGGAAAAGGAAAAAATAAAAATTACAGAAATGTAT
ACTTCAATAAATGGTGAATTATGTAAAATCGATAAGGCTTATTCCGGGGAAATTGTTATT
TTGCAGAATGAGTTTTTGAAGTTAAATAGTGTTCTTGGAGATACAAAGCTATTGCCACAG
AGAGAGAGAATTGAAAATCCCCTCCCTCTGCTGCAAACGACTGTTGAACCGAGCAAACCT
CAACAAAGGGAAATGTTACTTGATGCACTTTTAGAAATCTCCGACAGTGACCCGCTTCTG
CGATATTATGTGGATTCTGCGACACATGAAATCATACTTTCTTTCTTAGGGAAAGTACAA
ATGGAAGTGACTTGTGCTCTGCTGCAAGAAAAGTATCATGTGGAGATAGAAATAAAAGAG
CCTACAGTCATTTATATGGAAAGACCGTTAAAAAAAGCAGAGTATACCATTCACATCGAA
GTTCCACCGAATCCTTTCTGGGCTTCCATTGGTCTATCTGTAGCACCGCTTCCATTAGGG
AGCGGAGTACAGTATGAGAGCTCGGTTTCTCTTGGATACTTAAATCAATCGTTTCAAAAT
GCAGTTATGGAGGGGATACGCTATGGCTGTGAACAAGGATTGTATGGTTGGAATGTGACG
GACTGTAAAATCTGTTTTAAGTATGGCTTATACTATAGCCCTGTTAGTACCCCAGCAGAT
TTTCGGATGCTTGCTCCTATTGTATTGGAACAAGTCTTAAAAAAAGCTGGAACAGAATTG
TTAGAGCCATATCTTAGTTTTAAAATTTATGCGCCACAGGAATATCTTTCACGAGCATAC
AACGATGCTCCTAAATATTGTGCGAACATCGTAGACACTCAATTGAAAAATAATGAGGTC
ATTCTTAGTGGAGAAATCCCTGCTCGGTGTATTCAAAAATATCGTAGTGATTTAACTTTC
TTTACAAATGGACGTAGTGTTTGTTTAACAGAGTTAAAAGGGTACCATGTTACTACCGGT
GAACCTGTTTGCCAGCCCCGTCGTCCAAATAGTCGGATAGATAAAGTACGATATATGTTC
AATAAAATAACTTAG
>78804|VNM11-101|Neisseria_gonorrhoeae||Neisseria_gonorrhoeae:1-1935
ATGGAGGAAAATCACATGAAAATTATTAATATTGGAGTTTTAGCTCATGTTGATGCAGGA
AAAACTACCTTAACAGAAAGCTTATTATATAACAGTGGAGCGATTACAGAATTAGGAAGC
GTGGACAAAGGTACAACGAGGACGGATAATACGCTTTTAGAACGTCAGAGAGGAATTACA
ATTCAGACAGGAATAACCTCTTTTCAGTGGGAAAATACGAAGGTGAACATCATAGACACG
CCAGGACATATGGATTTCTTAGCAGAAGTATATCGTTCATTATCAGTTTTAGATGGGGCA
ATTCTACTGATTTCTGCAAAAGATGGCGTACAAGCACAAACTCGTATATTATTTCATGCA
CTTAGGAAAATGGGGATTCCCACAATCTTTTTTATCAATAAGATTGACCAAAATGGAATT
GATTTATCAACGGTTTATCAGGATATTAAAGAGAAACTTTCTGCCGAAATTGTAATCAAA
CAGAAGGTAGAACTGTATCCTAATATGTGTGTGACGAACTTTACCGAATCTGAACAATGG
GATATGGTAATAGAAGGAAATGATTACCTTTTGGAGAAATATACGTCTGGGAAATTATTG
GAAGCATTAGAACTCGAACAAGAGGAAAGCATAAGATTTCATAATTGTTCCCTGTTCCCT
GTTTATCACGGAAGTGCAAAAAACAATATAGGGATTGATAACCTTATAGAAGTGATTACG
AATAAATTTTATTCATCAACACATCGAGGTCAGTCTGAACTTTGCGGAAAAGTTTTCAAA
ATTGAGTATTCGGAAAAAAGACAGCGTCTTGCATATATACGTCTTTATAGTGGCGTACTG
CATTTGCGAGATCCGGTTAGAATATCGGAAAAGGAAAAAATAAAAATTACAGAAATGTAT
ACTTCAATAAATGGTGAATTATGTAAAATCGATAAGGCTTATTCCGGGGAAATTGTTATT
TTGCAGAATGAGTTTTTGAAGTTAAATAGTGTTCTTGGAGATACAAAGCTATTGCCACAG
AGAGAGAGAATTGAAAATCCCCTCCCTCTGCTGCAAACGACTGTTGAACCGAGCAAACCT
CAACAAAGGGAAATGTTACTTGATGCACTTTTAGAAATCTCCGACAGTGACCCGCTTCTG
CGATATTATGTGGATTCTGCGACACATGAAATCATACTTTCTTTCTTAGGGAAAGTACAA
ATGGAAGTGACTTGTGCTCTGCTGCAAGAAAAGTATCATGTGGAGATAGAAATAAAAGAG
CCTACAGTCATTTATATGGAAAGACCGTTAAAAAAAGCAGAGTATACCATTCACATCGAA
GTTCCACCGAATCCTTTCTGGGCTTCCATTGGTCTATCTGTAGCACCGCTTCCATTAGGG
AGCGGAGTACAGTATGAGAGCTCGGTTTCTCTTGGATACTTAAATCAATCGTTTCAAAAT
GCAGTTATGGAGGGGATACGCTATGGCTGTGAACAAGGATTGTATGGTTGGAATGTGACG
GACTGTAAAATCTGTTTTAAGTATGGCTTATACTATAGCCCTGTTAGTACCCCAGCAGAT
TTTCGGATGCTTGCTCCTATTGTATTGGAACAAGTCTTAAAAAAAGCTGGAACAGAATTG
TTAGAGCCATATCTTAGTTTTAAAATTTATGCGCCACAGGAATATCTTTCACGAGCATAC
AACGATGCTCCTAAATATTGTGCGAACATCGTAGACACTCAATTGAAAAATAATGAGGTC
ATTCTTAGTGGAGAAATCCCTGCTCGGTGTATTCAAAAATATCGTAGTGATTTAACTTTC
TTTACAAATGGACGTAGTGTTTGTTTAACAGAGTTAAAAGGGTACCATGTTACTACCGGT
GAACCTGTTTGCCAGCCCCGTCGTCCAAATAGTCGGATAGATAAAGTACGATATATGTTC
AATAAAATAACTTAG
>78805|VNM11-102|Neisseria_gonorrhoeae||Neisseria_gonorrhoeae:1-1935
ATGGAGGAAAATCACATGAAAATTATTAATATTGGAGTTTTAGCTCATGTTGATGCAGGA
AAAACTACCTTAACAGAAAGCTTATTATATAACAGTGGAGCGATTACAGAATTAGGAAGC
GTGGACAAAGGTACAACGAGGACGGATAATACGCTTTTAGAACGTCAGAGAGGAATTACA
ATTCAGACAGGAATAACCTCTTTTCAGTGGGAAAATACGAAGGTGAACATCATAGACACG
CCAGGACATATGGATTTCTTAGCAGAAGTATATCGTTCATTATCAGTTTTAGATGGGGCA
ATTCTACTGATTTCTGCAAAAGATGGCGTACAAGCACAAACTCGTATATTATTTCATGCA
CTTAGGAAAATGGGGATTCCCACAATCTTTTTTATCAATAAGATTGACCAAAATGGAATT
GATTTATCAACGGTTTATCAGGATATTAAAGAGAAACTTTCTGCCGAAATTGTAATCAAA
CAGAAGGTAGAACTGTATCCTAATATGTGTGTGACGAACTTTACCGAATCTGAACAATGG
GATATGGTAATAGAAGGAAATGATTACCTTTTGGAGAAATATACGTCTGGGAAATTATTG
GAAGCATTAGAACTCGAACAAGAGGAAAGCATAAGATTTCATAATTGTTCCCTGTTCCCT
GTTTATCACGGAAGTGCAAAAAACAATATAGGGATTGATAACCTTATAGAAGTGATTACG
AATAAATTTTATTCATCAACACATCGAGGTCAGTCTGAACTTTGCGGAAAAGTTTTCAAA
ATTGAGTATTCGGAAAAAAGACAGCGTCTTGCATATATACGTCTTTATAGTGGCGTACTG
CATTTGCGAGATCCGGTTAGAATATCGGAAAAGGAAAAAATAAAAATTACAGAAATGTAT
ACTTCAATAAATGGTGAATTATGTAAAATCGATAAGGCTTATTCCGGGGAAATTGTTATT
TTGCAGAATGAGTTTTTGAAGTTAAATAGTGTTCTTGGAGATACAAAGCTATTGCCACAG
AGAGAGAGAATTGAAAATCCCCTCCCTCTGCTGCAAACGACTGTTGAACCGAGCAAACCT
CAACAAAGGGAAATGTTACTTGATGCACTTTTAGAAATCTCCGACAGTGACCCGCTTCTG
CGATATTATGTGGATTCTGCGACACATGAAATCATACTTTCTTTCTTAGGGAAAGTACAA
ATGGAAGTGACTTGTGCTCTGCTGCAAGAAAAGTATCATGTGGAGATAGAAATAAAAGAG
CCTACAGTCATTTATATGGAAAGACCGTTAAAAAAAGCAGAGTATACCATTCACATCGAA
GTTCCACCGAATCCTTTCTGGGCTTCCATTGGTCTATCTGTAGCACCGCTTCCATTAGGG
AGCGGAGTACAGTATGAGAGCTCGGTTTCTCTTGGATACTTAAATCAATCGTTTCAAAAT
GCAGTTATGGAGGGGATACGCTATGGCTGTGAACAAGGATTGTATGGTTGGAATGTGACG
GACTGTAAAATCTGTTTTAAGTATGGCTTATACTATAGCCCTGTTAGTACCCCAGCAGAT
TTTCGGATGCTTGCTCCTATTGTATTGGAACAAGTCTTAAAAAAAGCTGGAACAGAATTG
TTAGAGCCATATCTTAGTTTTAAAATTTATGCGCCACAGGAATATCTTTCACGAGCATAC
AACGATGCTCCTAAATATTGTGCGAACATCGTAGACACTCAATTGAAAAATAATGAGGTC
ATTCTTAGTGGAGAAATCCCTGCTCGGTGTATTCAAAAATATCGTAGTGATTTAACTTTC
TTTACAAATGGACGTAGTGTTTGTTTAACAGAGTTAAAAGGGTACCATGTTACTACCGGT
GAACCTGTTTGCCAGCCCCGTCGTCCAAATAGTCGGATAGATAAAGTACGATATATGTTC
AATAAAATAACTTAG
>78807|VNM11-104|Neisseria_gonorrhoeae||Neisseria_gonorrhoeae:1-1935
ATGGAGGAAAATCACATGAAAATTATTAATATTGGAGTTTTAGCTCATGTTGATGCAGGA
AAAACTACCTTAACAGAAAGCTTATTATATAACAGTGGAGCGATTACAGAATTAGGAAGC
GTGGACAAAGGTACAACGAGGACGGATAATACGCTTTTAGAACGTCAGAGAGGAATTACA
ATTCAGACAGGAATAACCTCTTTTCAGTGGGAAAATACGAAGGTGAACATCATAGACACG
CCAGGACATATGGATTTCTTAGCAGAAGTATATCGTTCATTATCAGTTTTAGATGGGGCA
ATTCTACTGATTTCTGCAAAAGATGGCGTACAAGCACAAACTCGTATATTATTTCATGCA
CTTAGGAAAATGGGGATTCCCACAATCTTTTTTATCAATAAGATTGACCAAAATGGAATT
GATTTATCAACGGTTTATCAGGATATTAAAGAGAAACTTTCTGCCGAAATTGTAATCAAA
CAGAAGGTAGAACTGTATCCTAATATGTGTGTGACGAACTTTACCGAATCTGAACAATGG
GATATGGTAATAGAAGGAAATGATTACCTTTTGGAGAAATATACGTCTGGGAAATTATTG
GAAGCATTAGAACTCGAACAAGAGGAAAGCATAAGATTTCATAATTGTTCCCTGTTCCCT
GTTTATCACGGAAGTGCAAAAAACAATATAGGGATTGATAACCTTATAGAAGTGATTACG
AATAAATTTTATTCATCAACACATCGAGGTCAGTCTGAACTTTGCGGAAAAGTTTTCAAA
ATTGAGTATTCGGAAAAAAGACAGCGTCTTGCATATATACGTCTTTATAGTGGCGTACTG
CATTTGCGAGATCCGGTTAGAATATCGGAAAAGGAAAAAATAAAAATTACAGAAATGTAT
ACTTCAATAAATGGTGAATTATGTAAAATCGATAAGGCTTATTCCGGGGAAATTGTTATT
TTGCAGAATGAGTTTTTGAAGTTAAATAGTGTTCTTGGAGATACAAAGCTATTGCCACAG
AGAGAGAGAATTGAAAATCCCCTCCCTCTGCTGCAAACGACTGTTGAACCGAGCAAACCT
CAACAAAGGGAAATGTTACTTGATGCACTTTTAGAAATCTCCGACAGTGACCCGCTTCTG
CGATATTATGTGGATTCTGCGACACATGAAATCATACTTTCTTTCTTAGGGAAAGTACAA
ATGGAAGTGACTTGTGCTCTGCTGCAAGAAAAGTATCATGTGGAGATAGAAATAAAAGAG
CCTACAGTCATTTATATGGAAAGACCGTTAAAAAAAGCAGAGTATACCATTCACATCGAA
GTTCCACCGAATCCTTTCTGGGCTTCCATTGGTCTATCTGTAGCACCGCTTCCATTAGGG
AGCGGAGTACAGTATGAGAGCTCGGTTTCTCTTGGATACTTAAATCAATCGTTTCAAAAT
GCAGTTATGGAGGGGATACGCTATGGCTGTGAACAAGGATTGTATGGTTGGAATGTGACG
GACTGTAAAATCTGTTTTAAGTATGGCTTATACTATAGCCCTGTTAGTACCCCAGCAGAT
TTTCGGATGCTTGCTCCTATTGTATTGGAACAAGTCTTAAAAAAAGCTGGAACAGAATTG
TTAGAGCCATATCTTAGTTTTAAAATTTATGCGCCACAGGAATATCTTTCACGAGCATAC
AACGATGCTCCTAAATATTGTGCGAACATCGTAGACACTCAATTGAAAAATAATGAGGTC
ATTCTTAGTGGAGAAATCCCTGCTCGGTGTATTCAAAAATATCGTAGTGATTTAACTTTC
TTTACAAATGGACGTAGTGTTTGTTTAACAGAGTTAAAAGGGTACCATGTTACTACCGGT
GAACCTGTTTGCCAGCCCCGTCGTCCAAATAGTCGGATAGATAAAGTACGATATATGTTC
AATAAAATAACTTAG
>78808|VNM11-105|Neisseria_gonorrhoeae||Neisseria_gonorrhoeae:1-1935
ATGGAGGAAAATCACATGAAAATTATTAATATTGGAGTTTTAGCTCATGTTGATGCAGGA
AAAACTACCTTAACAGAAAGCTTATTATATAACAGTGGAGCGATTACAGAATTAGGAAGC
GTGGACAAAGGTACAACGAGGACGGATAATACGCTTTTAGAACGTCAGAGAGGAATTACA
ATTCAGACAGGAATAACCTCTTTTCAGTGGGAAAATACGAAGGTGAACATCATAGACACG
CCAGGACATATGGATTTCTTAGCAGAAGTATATCGTTCATTATCAGTTTTAGATGGGGCA
ATTCTACTGATTTCTGCAAAAGATGGCGTACAAGCACAAACTCGTATATTATTTCATGCA
CTTAGGAAAATGGGGATTCCCACAATCTTTTTTATCAATAAGATTGACCAAAATGGAATT
GATTTATCAACGGTTTATCAGGATATTAAAGAGAAACTTTCTGCCGAAATTGTAATCAAA
CAGAAGGTAGAACTGTATCCTAATATGTGTGTGACGAACTTTACCGAATCTGAACAATGG
GATATGGTAATAGAAGGAAATGATTACCTTTTGGAGAAATATACGTCTGGGAAATTATTG
GAAGCATTAGAACTCGAACAAGAGGAAAGCATAAGATTTCATAATTGTTCCCTGTTCCCT
GTTTATCACGGAAGTGCAAAAAACAATATAGGGATTGATAACCTTATAGAAGTGATTACG
AATAAATTTTATTCATCAACACATCGAGGTCAGTCTGAACTTTGCGGAAAAGTTTTCAAA
ATTGAGTATTCGGAAAAAAGACAGCGTCTTGCATATATACGTCTTTATAGTGGCGTACTG
CATTTGCGAGATCCGGTTAGAATATCGGAAAAGGAAAAAATAAAAATTACAGAAATGTAT
ACTTCAATAAATGGTGAATTATGTAAAATCGATAAGGCTTATTCCGGGGAAATTGTTATT
TTGCAGAATGAGTTTTTGAAGTTAAATAGTGTTCTTGGAGATACAAAGCTATTGCCACAG
AGAGAGAGAATTGAAAATCCCCTCCCTCTGCTGCAAACGACTGTTGAACCGAGCAAACCT
CAACAAAGGGAAATGTTACTTGATGCACTTTTAGAAATCTCCGACAGTGACCCGCTTCTG
CGATATTATGTGGATTCTGCGACACATGAAATCATACTTTCTTTCTTAGGGAAAGTACAA
ATGGAAGTGACTTGTGCTCTGCTGCAAGAAAAGTATCATGTGGAGATAGAAATAAAAGAG
CCTACAGTCATTTATATGGAAAGACCGTTAAAAAAAGCAGAGTATACCATTCACATCGAA
GTTCCACCGAATCCTTTCTGGGCTTCCATTGGTCTATCTGTAGCACCGCTTCCATTAGGG
AGCGGAGTACAGTATGAGAGCTCGGTTTCTCTTGGATACTTAAATCAATCGTTTCAAAAT
GCAGTTATGGAGGGGATACGCTATGGCTGTGAACAAGGATTGTATGGTTGGAATGTGACG
GACTGTAAAATCTGTTTTAAGTATGGCTTATACTATAGCCCTGTTAGTACCCCAGCAGAT
TTTCGGATGCTTGCTCCTATTGTATTGGAACAAGTCTTAAAAAAAGCTGGAACAGAATTG
TTAGAGCCATATCTTAGTTTTAAAATTTATGCGCCACAGGAATATCTTTCACGAGCATAC
AACGATGCTCCTAAATATTGTGCGAACATCGTAGACACTCAATTGAAAAATAATGAGGTC
ATTCTTAGTGGAGAAATCCCTGCTCGGTGTATTCAAAAATATCGTAGTGATTTAACTTTC
TTTACAAATGGACGTAGTGTTTGTTTAACAGAGTTAAAAGGGTACCATGTTACTACCGGT
GAACCTGTTTGCCAGCCCCGTCGTCCAAATAGTCGGATAGATAAAGTACGATATATGTTC
AATAAAATAACTTAG
>78811|VNM11-108|Neisseria_gonorrhoeae||Neisseria_gonorrhoeae:1-1935
ATGGAGGAAAATCACATGAAAATTATTAATATTGGAGTTTTAGCTCATGTTGATGCAGGA
AAAACTACCTTAACAGAAAGCTTATTATATAACAGTGGAGCGATTACAGAATTAGGAAGC
GTGGACAAAGGTACAACGAGGACGGATAATACGCTTTTAGAACGTCAGAGAGGAATTACA
ATTCAGACAGGAATAACCTCTTTTCAGTGGGAAAATACGAAGGTGAACATCATAGACACG
CCAGGACATATGGATTTCTTAGCAGAAGTATATCGTTCATTATCAGTTTTAGATGGGGCA
ATTCTACTGATTTCTGCAAAAGATGGCGTACAAGCACAAACTCGTATATTATTTCATGCA
CTTAGGAAAATGGGGATTCCCACAATCTTTTTTATCAATAAGATTGACCAAAATGGAATT
GATTTATCAACGGTTTATCAGGATATTAAAGAGAAACTTTCTGCCGAAATTGTAATCAAA
CAGAAGGTAGAACTGTATCCTAATATGTGTGTGACGAACTTTACCGAATCTGAACAATGG
GATATGGTAATAGAAGGAAATGATTACCTTTTGGAGAAATATACGTCTGGGAAATTATTG
GAAGCATTAGAACTCGAACAAGAGGAAAGCATAAGATTTCATAATTGTTCCCTGTTCCCT
GTTTATCACGGAAGTGCAAAAAACAATATAGGGATTGATAACCTTATAGAAGTGATTACG
AATAAATTTTATTCATCAACACATCGAGGTCAGTCTGAACTTTGCGGAAAAGTTTTCAAA
ATTGAGTATTCGGAAAAAAGACAGCGTCTTGCATATATACGTCTTTATAGTGGCGTACTG
CATTTGCGAGATCCGGTTAGAATATCGGAAAAGGAAAAAATAAAAATTACAGAAATGTAT
ACTTCAATAAATGGTGAATTATGTAAAATCGATAAGGCTTATTCCGGGGAAATTGTTATT
TTGCAGAATGAGTTTTTGAAGTTAAATAGTGTTCTTGGAGATACAAAGCTATTGCCACAG
AGAGAGAGAATTGAAAATCCCCTCCCTCTGCTGCAAACGACTGTTGAACCGAGCAAACCT
CAACAAAGGGAAATGTTACTTGATGCACTTTTAGAAATCTCCGACAGTGACCCGCTTCTG
CGATATTATGTGGATTCTGCGACACATGAAATCATACTTTCTTTCTTAGGGAAAGTACAA
ATGGAAGTGACTTGTGCTCTGCTGCAAGAAAAGTATCATGTGGAGATAGAAATAAAAGAG
CCTACAGTCATTTATATGGAAAGACCGTTAAAAAAAGCAGAGTATACCATTCACATCGAA
GTTCCACCGAATCCTTTCTGGGCTTCCATTGGTCTATCTGTAGCACCGCTTCCATTAGGG
AGCGGAGTACAGTATGAGAGCTCGGTTTCTCTTGGATACTTAAATCAATCGTTTCAAAAT
GCAGTTATGGAGGGGATACGCTATGGCTGTGAACAAGGATTGTATGGTTGGAATGTGACG
GACTGTAAAATCTGTTTTAAGTATGGCTTATACTATAGCCCTGTTAGTACCCCAGCAGAT
TTTCGGATGCTTGCTCCTATTGTATTGGAACAAGTCTTAAAAAAAGCTGGAACAGAATTG
TTAGAGCCATATCTTAGTTTTAAAATTTATGCGCCACAGGAATATCTTTCACGAGCATAC
AACGATGCTCCTAAATATTGTGCGAACATCGTAGACACTCAATTGAAAAATAATGAGGTC
ATTCTTAGTGGAGAAATCCCTGCTCGGTGTATTCAAAAATATCGTAGTGATTTAACTTTC
TTTACAAATGGACGTAGTGTTTGTTTAACAGAGTTAAAAGGGTACCATGTTACTACCGGT
GAACCTGTTTGCCAGCCCCGTCGTCCAAATAGTCGGATAGATAAAGTACGATATATGTTC
AATAAAATAACTTAG
>78812|VNM11-11|Neisseria_gonorrhoeae||Neisseria_gonorrhoeae:1-1935
ATGGAGGAAAATCACATGAAAATTATTAATATTGGAGTTTTAGCTCATGTTGATGCAGGA
AAAACTACCTTAACAGAAAGCTTATTATATAACAGTGGAGCGATTACAGAATTAGGAAGC
GTGGACAAAGGTACAACGAGGACGGATAATACGCTTTTAGAACGTCAGAGAGGAATTACA
ATTCAGACAGGAATAACCTCTTTTCAGTGGGAAAATACGAAGGTGAACATCATAGACACG
CCAGGACATATGGATTTCTTAGCAGAAGTATATCGTTCATTATCAGTTTTAGATGGGGCA
ATTCTACTGATTTCTGCAAAAGATGGCGTACAAGCACAAACTCGTATATTATTTCATGCA
CTTAGGAAAATGGGGATTCCCACAATCTTTTTTATCAATAAGATTGACCAAAATGGAATT
GATTTATCAACGGTTTATCAGGATATTAAAGAGAAACTTTCTGCCGAAATTGTAATCAAA
CAGAAGGTAGAACTGTATCCTAATATGTGTGTGACGAACTTTACCGAATCTGAACAATGG
GATATGGTAATAGAAGGAAATGATTACCTTTTGGAGAAATATACGTCTGGGAAATTATTG
GAAGCATTAGAACTCGAACAAGAGGAAAGCATAAGATTTCATAATTGTTCCCTGTTCCCT
GTTTATCACGGAAGTGCAAAAAACAATATAGGGATTGATAACCTTATAGAAGTGATTACG
AATAAATTTTATTCATCAACACATCGAGGTCAGTCTGAACTTTGCGGAAAAGTTTTCAAA
ATTGAGTATTCGGAAAAAAGACAGCGTCTTGCATATATACGTCTTTATAGTGGCGTACTG
CATTTGCGAGATCCGGTTAGAATATCGGAAAAGGAAAAAATAAAAATTACAGAAATGTAT
ACTTCAATAAATGGTGAATTATGTAAAATCGATAAGGCTTATTCCGGGGAAATTGTTATT
TTGCAGAATGAGTTTTTGAAGTTAAATAGTGTTCTTGGAGATACAAAGCTATTGCCACAG
AGAGAGAGAATTGAAAATCCCCTCCCTCTGCTGCAAACGACTGTTGAACCGAGCAAACCT
CAACAAAGGGAAATGTTACTTGATGCACTTTTAGAAATCTCCGACAGTGACCCGCTTCTG
CGATATTATGTGGATTCTGCGACACATGAAATCATACTTTCTTTCTTAGGGAAAGTACAA
ATGGAAGTGACTTGTGCTCTGCTGCAAGAAAAGTATCATGTGGAGATAGAAATAAAAGAG
CCTACAGTCATTTATATGGAAAGACCGTTAAAAAAAGCAGAGTATACCATTCACATCGAA
GTTCCACCGAATCCTTTCTGGGCTTCCATTGGTCTATCTGTAGCACCGCTTCCATTAGGG
AGCGGAGTACAGTATGAGAGCTCGGTTTCTCTTGGATACTTAAATCAATCGTTTCAAAAT
GCAGTTATGGAGGGGATACGCTATGGCTGTGAACAAGGATTGTATGGTTGGAATGTGACG
GACTGTAAAATCTGTTTTAAGTATGGCTTATACTATAGCCCTGTTAGTACCCCAGCAGAT
TTTCGGATGCTTGCTCCTATTGTATTGGAACAAGTCTTAAAAAAAGCTGGAACAGAATTG
TTAGAGCCATATCTTAGTTTTAAAATTTATGCGCCACAGGAATATCTTTCACGAGCATAC
AACGATGCTCCTAAATATTGTGCGAACATCGTAGACACTCAATTGAAAAATAATGAGGTC
ATTCTTAGTGGAGAAATCCCTGCTCGGTGTATTCAAAAATATCGTAGTGATTTAACTTTC
TTTACAAATGGACGTAGTGTTTGTTTAACAGAGTTAAAAGGGTACCATGTTACTACCGGT
GAACCTGTTTGCCAGCCCCGTCGTCCAAATAGTCGGATAGATAAAGTACGATATATGTTC
AATAAAATAACTTAG
>78813|VNM11-12|Neisseria_gonorrhoeae||Neisseria_gonorrhoeae:1-1935
ATGGAGGAAAATCACATGAAAATTATTAATATTGGAGTTTTAGCTCATGTTGATGCAGGA
AAAACTACCTTAACAGAAAGCTTATTATATAACAGTGGAGCGATTACAGAATTAGGAAGC
GTGGACAAAGGTACAACGAGGACGGATAATACGCTTTTAGAACGTCAGAGAGGAATTACA
ATTCAGACAGGAATAACCTCTTTTCAGTGGGAAAATACGAAGGTGAACATCATAGACACG
CCAGGACATATGGATTTCTTAGCAGAAGTATATCGTTCATTATCAGTTTTAGATGGGGCA
ATTCTACTGATTTCTGCAAAAGATGGCGTACAAGCACAAACTCGTATATTATTTCATGCA
CTTAGGAAAATGGGGATTCCCACAATCTTTTTTATCAATAAGATTGACCAAAATGGAATT
GATTTATCAACGGTTTATCAGGATATTAAAGAGAAACTTTCTGCCGAAATTGTAATCAAA
CAGAAGGTAGAACTGTATCCTAATATGTGTGTGACGAACTTTACCGAATCTGAACAATGG
GATATGGTAATAGAAGGAAATGATTACCTTTTGGAGAAATATACGTCTGGGAAATTATTG
GAAGCATTAGAACTCGAACAAGAGGAAAGCATAAGATTTCATAATTGTTCCCTGTTCCCT
GTTTATCACGGAAGTGCAAAAAACAATATAGGGATTGATAACCTTATAGAAGTGATTACG
AATAAATTTTATTCATCAACACATCGAGGTCAGTCTGAACTTTGCGGAAAAGTTTTCAAA
ATTGAGTATTCGGAAAAAAGACAGCGTCTTGCATATATACGTCTTTATAGTGGCGTACTG
CATTTGCGAGATCCGGTTAGAATATCGGAAAAGGAAAAAATAAAAATTACAGAAATGTAT
ACTTCAATAAATGGTGAATTATGTAAAATCGATAAGGCTTATTCCGGGGAAATTGTTATT
TTGCAGAATGAGTTTTTGAAGTTAAATAGTGTTCTTGGAGATACAAAGCTATTGCCACAG
AGAGAGAGAATTGAAAATCCCCTCCCTCTGCTGCAAACGACTGTTGAACCGAGCAAACCT
CAACAAAGGGAAATGTTACTTGATGCACTTTTAGAAATCTCCGACAGTGACCCGCTTCTG
CGATATTATGTGGATTCTGCGACACATGAAATCATACTTTCTTTCTTAGGGAAAGTACAA
ATGGAAGTGACTTGTGCTCTGCTGCAAGAAAAGTATCATGTGGAGATAGAAATAAAAGAG
CCTACAGTCATTTATATGGAAAGACCGTTAAAAAAAGCAGAGTATACCATTCACATCGAA
GTTCCACCGAATCCTTTCTGGGCTTCCATTGGTCTATCTGTAGCACCGCTTCCATTAGGG
AGCGGAGTACAGTATGAGAGCTCGGTTTCTCTTGGATACTTAAATCAATCGTTTCAAAAT
GCAGTTATGGAGGGGATACGCTATGGCTGTGAACAAGGATTGTATGGTTGGAATGTGACG
GACTGTAAAATCTGTTTTAAGTATGGCTTATACTATAGCCCTGTTAGTACCCCAGCAGAT
TTTCGGATGCTTGCTCCTATTGTATTGGAACAAGTCTTAAAAAAAGCTGGAACAGAATTG
TTAGAGCCATATCTTAGTTTTAAAATTTATGCGCCACAGGAATATCTTTCACGAGCATAC
AACGATGCTCCTAAATATTGTGCGAACATCGTAGACACTCAATTGAAAAATAATGAGGTC
ATTCTTAGTGGAGAAATCCCTGCTCGGTGTATTCAAAAATATCGTAGTGATTTAACTTTC
TTTACAAATGGACGTAGTGTTTGTTTAACAGAGTTAAAAGGGTACCATGTTACTACCGGT
GAACCTGTTTGCCAGCCCCGTCGTCCAAATAGTCGGATAGATAAAGTACGATATATGTTC
AATAAAATAACTTAG
>78814|VNM11-13|Neisseria_gonorrhoeae||Neisseria_gonorrhoeae:1-1935
ATGGAGGAAAATCACATGAAAATTATTAATATTGGAGTTTTAGCTCATGTTGATGCAGGA
AAAACTACCTTAACAGAAAGCTTATTATATAACAGTGGAGCGATTACAGAATTAGGAAGC
GTGGACAAAGGTACAACGAGGACGGATAATACGCTTTTAGAACGTCAGAGAGGAATTACA
ATTCAGACAGGAATAACCTCTTTTCAGTGGGAAAATACGAAGGTGAACATCATAGACACG
CCAGGACATATGGATTTCTTAGCAGAAGTATATCGTTCATTATCAGTTTTAGATGGGGCA
ATTCTACTGATTTCTGCAAAAGATGGCGTACAAGCACAAACTCGTATATTATTTCATGCA
CTTAGGAAAATGGGGATTCCCACAATCTTTTTTATCAATAAGATTGACCAAAATGGAATT
GATTTATCAACGGTTTATCAGGATATTAAAGAGAAACTTTCTGCCGAAATTGTAATCAAA
CAGAAGGTAGAACTGTATCCTAATATGTGTGTGACGAACTTTACCGAATCTGAACAATGG
GATATGGTAATAGAAGGAAATGATTACCTTTTGGAGAAATATACGTCTGGGAAATTATTG
GAAGCATTAGAACTCGAACAAGAGGAAAGCATAAGATTTCATAATTGTTCCCTGTTCCCT
GTTTATCACGGAAGTGCAAAAAACAATATAGGGATTGATAACCTTATAGAAGTGATTACG
AATAAATTTTATTCATCAACACATCGAGGTCAGTCTGAACTTTGCGGAAAAGTTTTCAAA
ATTGAGTATTCGGAAAAAAGACAGCGTCTTGCATATATACGTCTTTATAGTGGCGTACTG
CATTTGCGAGATCCGGTTAGAATATCGGAAAAGGAAAAAATAAAAATTACAGAAATGTAT
ACTTCAATAAATGGTGAATTATGTAAAATCGATAAGGCTTATTCCGGGGAAATTGTTATT
TTGCAGAATGAGTTTTTGAAGTTAAATAGTGTTCTTGGAGATACAAAGCTATTGCCACAG
AGAGAGAGAATTGAAAATCCCCTCCCTCTGCTGCAAACGACTGTTGAACCGAGCAAACCT
CAACAAAGGGAAATGTTACTTGATGCACTTTTAGAAATCTCCGACAGTGACCCGCTTCTG
CGATATTATGTGGATTCTGCGACACATGAAATCATACTTTCTTTCTTAGGGAAAGTACAA
ATGGAAGTGACTTGTGCTCTGCTGCAAGAAAAGTATCATGTGGAGATAGAAATAAAAGAG
CCTACAGTCATTTATATGGAAAGACCGTTAAAAAAAGCAGAGTATACCATTCACATCGAA
GTTCCACCGAATCCTTTCTGGGCTTCCATTGGTCTATCTGTAGCACCGCTTCCATTAGGG
AGCGGAGTACAGTATGAGAGCTCGGTTTCTCTTGGATACTTAAATCAATCGTTTCAAAAT
GCAGTTATGGAGGGGATACGCTATGGCTGTGAACAAGGATTGTATGGTTGGAATGTGACG
GACTGTAAAATCTGTTTTAAGTATGGCTTATACTATAGCCCTGTTAGTACCCCAGCAGAT
TTTCGGATGCTTGCTCCTATTGTATTGGAACAAGTCTTAAAAAAAGCTGGAACAGAATTG
TTAGAGCCATATCTTAGTTTTAAAATTTATGCGCCACAGGAATATCTTTCACGAGCATAC
AACGATGCTCCTAAATATTGTGCGAACATCGTAGACACTCAATTGAAAAATAATGAGGTC
ATTCTTAGTGGAGAAATCCCTGCTCGGTGTATTCAAAAATATCGTAGTGATTTAACTTTC
TTTACAAATGGACGTAGTGTTTGTTTAACAGAGTTAAAAGGGTACCATGTTACTACCGGT
GAACCTGTTTGCCAGCCCCGTCGTCCAAATAGTCGGATAGATAAAGTACGATATATGTTC
AATAAAATAACTTAG
>78816|VNM11-15|Neisseria_gonorrhoeae||Neisseria_gonorrhoeae:1-1935
ATGGAGGAAAATCACATGAAAATTATTAATATTGGAGTTTTAGCTCATGTTGATGCAGGA
AAAACTACCTTAACAGAAAGCTTATTATATAACAGTGGAGCGATTACAGAATTAGGAAGC
GTGGACAAAGGTACAACGAGGACGGATAATACGCTTTTAGAACGTCAGAGAGGAATTACA
ATTCAGACAGGAATAACCTCTTTTCAGTGGGAAAATACGAAGGTGAACATCATAGACACG
CCAGGACATATGGATTTCTTAGCAGAAGTATATCGTTCATTATCAGTTTTAGATGGGGCA
ATTCTACTGATTTCTGCAAAAGATGGCGTACAAGCACAAACTCGTATATTATTTCATGCA
CTTAGGAAAATGGGGATTCCCACAATCTTTTTTATCAATAAGATTGACCAAAATGGAATT
GATTTATCAACGGTTTATCAGGATATTAAAGAGAAACTTTCTGCCGAAATTGTAATCAAA
CAGAAGGTAGAACTGTATCCTAATATGTGTGTGACGAACTTTACCGAATCTGAACAATGG
GATATGGTAATAGAAGGAAATGATTACCTTTTGGAGAAATATACGTCTGGGAAATTATTG
GAAGCATTAGAACTCGAACAAGAGGAAAGCATAAGATTTCATAATTGTTCCCTGTTCCCT
GTTTATCACGGAAGTGCAAAAAACAATATAGGGATTGATAACCTTATAGAAGTGATTACG
AATAAATTTTATTCATCAACACATCGAGGTCAGTCTGAACTTTGCGGAAAAGTTTTCAAA
ATTGAGTATTCGGAAAAAAGACAGCGTCTTGCATATATACGTCTTTATAGTGGCGTACTG
CATTTGCGAGATCCGGTTAGAATATCGGAAAAGGAAAAAATAAAAATTACAGAAATGTAT
ACTTCAATAAATGGTGAATTATGTAAAATCGATAAGGCTTATTCCGGGGAAATTGTTATT
TTGCAGAATGAGTTTTTGAAGTTAAATAGTGTTCTTGGAGATACAAAGCTATTGCCACAG
AGAGAGAGAATTGAAAATCCCCTCCCTCTGCTGCAAACGACTGTTGAACCGAGCAAACCT
CAACAAAGGGAAATGTTACTTGATGCACTTTTAGAAATCTCCGACAGTGACCCGCTTCTG
CGATATTATGTGGATTCTGCGACACATGAAATCATACTTTCTTTCTTAGGGAAAGTACAA
ATGGAAGTGACTTGTGCTCTGCTGCAAGAAAAGTATCATGTGGAGATAGAAATAAAAGAG
CCTACAGTCATTTATATGGAAAGACCGTTAAAAAAAGCAGAGTATACCATTCACATCGAA
GTTCCACCGAATCCTTTCTGGGCTTCCATTGGTCTATCTGTAGCACCGCTTCCATTAGGG
AGCGGAGTACAGTATGAGAGCTCGGTTTCTCTTGGATACTTAAATCAATCGTTTCAAAAT
GCAGTTATGGAGGGGATACGCTATGGCTGTGAACAAGGATTGTATGGTTGGAATGTGACG
GACTGTAAAATCTGTTTTAAGTATGGCTTATACTATAGCCCTGTTAGTACCCCAGCAGAT
TTTCGGATGCTTGCTCCTATTGTATTGGAACAAGTCTTAAAAAAAGCTGGAACAGAATTG
TTAGAGCCATATCTTAGTTTTAAAATTTATGCGCCACAGGAATATCTTTCACGAGCATAC
AACGATGCTCCTAAATATTGTGCGAACATCGTAGACACTCAATTGAAAAATAATGAGGTC
ATTCTTAGTGGAGAAATCCCTGCTCGGTGTATTCAAAAATATCGTAGTGATTTAACTTTC
TTTACAAATGGACGTAGTGTTTGTTTAACAGAGTTAAAAGGGTACCATGTTACTACCGGT
GAACCTGTTTGCCAGCCCCGTCGTCCAAATAGTCGGATAGATAAAGTACGATATATGTTC
AATAAAATAACTTAG
>78817|VNM11-16|Neisseria_gonorrhoeae||Neisseria_gonorrhoeae:1-1935
ATGGAGGAAAATCACATGAAAATTATTAATATTGGAGTTTTAGCTCATGTTGATGCAGGA
AAAACTACCTTAACAGAAAGCTTATTATATAACAGTGGAGCGATTACAGAATTAGGAAGC
GTGGACAAAGGTACAACGAGGACGGATAATACGCTTTTAGAACGTCAGAGAGGAATTACA
ATTCAGACAGGAATAACCTCTTTTCAGTGGGAAAATACGAAGGTGAACATCATAGACACG
CCAGGACATATGGATTTCTTAGCAGAAGTATATCGTTCATTATCAGTTTTAGATGGGGCA
ATTCTACTGATTTCTGCAAAAGATGGCGTACAAGCACAAACTCGTATATTATTTCATGCA
CTTAGGAAAATGGGGATTCCCACAATCTTTTTTATCAATAAGATTGACCAAAATGGAATT
GATTTATCAACGGTTTATCAGGATATTAAAGAGAAACTTTCTGCCGAAATTGTAATCAAA
CAGAAGGTAGAACTGTATCCTAATATGTGTGTGACGAACTTTACCGAATCTGAACAATGG
GATATGGTAATAGAAGGAAATGATTACCTTTTGGAGAAATATACGTCTGGGAAATTATTG
GAAGCATTAGAACTCGAACAAGAGGAAAGCATAAGATTTCATAATTGTTCCCTGTTCCCT
GTTTATCACGGAAGTGCAAAAAACAATATAGGGATTGATAACCTTATAGAAGTGATTACG
AATAAATTTTATTCATCAACACATCGAGGTCAGTCTGAACTTTGCGGAAAAGTTTTCAAA
ATTGAGTATTCGGAAAAAAGACAGCGTCTTGCATATATACGTCTTTATAGTGGCGTACTG
CATTTGCGAGATCCGGTTAGAATATCGGAAAAGGAAAAAATAAAAATTACAGAAATGTAT
ACTTCAATAAATGGTGAATTATGTAAAATCGATAAGGCTTATTCCGGGGAAATTGTTATT
TTGCAGAATGAGTTTTTGAAGTTAAATAGTGTTCTTGGAGATACAAAGCTATTGCCACAG
AGAGAGAGAATTGAAAATCCCCTCCCTCTGCTGCAAACGACTGTTGAACCGAGCAAACCT
CAACAAAGGGAAATGTTACTTGATGCACTTTTAGAAATCTCCGACAGTGACCCGCTTCTG
CGATATTATGTGGATTCTGCGACACATGAAATCATACTTTCTTTCTTAGGGAAAGTACAA
ATGGAAGTGACTTGTGCTCTGCTGCAAGAAAAGTATCATGTGGAGATAGAAATAAAAGAG
CCTACAGTCATTTATATGGAAAGACCGTTAAAAAAAGCAGAGTATACCATTCACATCGAA
GTTCCACCGAATCCTTTCTGGGCTTCCATTGGTCTATCTGTAGCACCGCTTCCATTAGGG
AGCGGAGTACAGTATGAGAGCTCGGTTTCTCTTGGATACTTAAATCAATCGTTTCAAAAT
GCAGTTATGGAGGGGATACGCTATGGCTGTGAACAAGGATTGTATGGTTGGAATGTGACG
GACTGTAAAATCTGTTTTAAGTATGGCTTATACTATAGCCCTGTTAGTACCCCAGCAGAT
TTTCGGATGCTTGCTCCTATTGTATTGGAACAAGTCTTAAAAAAAGCTGGAACAGAATTG
TTAGAGCCATATCTTAGTTTTAAAATTTATGCGCCACAGGAATATCTTTCACGAGCATAC
AACGATGCTCCTAAATATTGTGCGAACATCGTAGACACTCAATTGAAAAATAATGAGGTC
ATTCTTAGTGGAGAAATCCCTGCTCGGTGTATTCAAAAATATCGTAGTGATTTAACTTTC
TTTACAAATGGACGTAGTGTTTGTTTAACAGAGTTAAAAGGGTACCATGTTACTACCGGT
GAACCTGTTTGCCAGCCCCGTCGTCCAAATAGTCGGATAGATAAAGTACGATATATGTTC
AATAAAATAACTTAG
>78818|VNM11-17|Neisseria_gonorrhoeae||Neisseria_gonorrhoeae:1-1935
ATGGAGGAAAATCACATGAAAATTATTAATATTGGAGTTTTAGCTCATGTTGATGCAGGA
AAAACTACCTTAACAGAAAGCTTATTATATAACAGTGGAGCGATTACAGAATTAGGAAGC
GTGGACAAAGGTACAACGAGGACGGATAATACGCTTTTAGAACGTCAGAGAGGAATTACA
ATTCAGACAGGAATAACCTCTTTTCAGTGGGAAAATACGAAGGTGAACATCATAGACACG
CCAGGACATATGGATTTCTTAGCAGAAGTATATCGTTCATTATCAGTTTTAGATGGGGCA
ATTCTACTGATTTCTGCAAAAGATGGCGTACAAGCACAAACTCGTATATTATTTCATGCA
CTTAGGAAAATGGGGATTCCCACAATCTTTTTTATCAATAAGATTGACCAAAATGGAATT
GATTTATCAACGGTTTATCAGGATATTAAAGAGAAACTTTCTGCCGAAATTGTAATCAAA
CAGAAGGTAGAACTGTATCCTAATATGTGTGTGACGAACTTTACCGAATCTGAACAATGG
GATATGGTAATAGAAGGAAATGATTACCTTTTGGAGAAATATACGTCTGGGAAATTATTG
GAAGCATTAGAACTCGAACAAGAGGAAAGCATAAGATTTCATAATTGTTCCCTGTTCCCT
GTTTATCACGGAAGTGCAAAAAACAATATAGGGATTGATAACCTTATAGAAGTGATTACG
AATAAATTTTATTCATCAACACATCGAGGTCAGTCTGAACTTTGCGGAAAAGTTTTCAAA
ATTGAGTATTCGGAAAAAAGACAGCGTCTTGCATATATACGTCTTTATAGTGGCGTACTG
CATTTGCGAGATCCGGTTAGAATATCGGAAAAGGAAAAAATAAAAATTACAGAAATGTAT
ACTTCAATAAATGGTGAATTATGTAAAATCGATAAGGCTTATTCCGGGGAAATTGTTATT
TTGCAGAATGAGTTTTTGAAGTTAAATAGTGTTCTTGGAGATACAAAGCTATTGCCACAG
AGAGAGAGAATTGAAAATCCCCTCCCTCTGCTGCAAACGACTGTTGAACCGAGCAAACCT
CAACAAAGGGAAATGTTACTTGATGCACTTTTAGAAATCTCCGACAGTGACCCGCTTCTG
CGATATTATGTGGATTCTGCGACACATGAAATCATACTTTCTTTCTTAGGGAAAGTACAA
ATGGAAGTGACTTGTGCTCTGCTGCAAGAAAAGTATCATGTGGAGATAGAAATAAAAGAG
CCTACAGTCATTTATATGGAAAGACCGTTAAAAAAAGCAGAGTATACCATTCACATCGAA
GTTCCACCGAATCCTTTCTGGGCTTCCATTGGTCTATCTGTAGCACCGCTTCCATTAGGG
AGCGGAGTACAGTATGAGAGCTCGGTTTCTCTTGGATACTTAAATCAATCGTTTCAAAAT
GCAGTTATGGAGGGGATACGCTATGGCTGTGAACAAGGATTGTATGGTTGGAATGTGACG
GACTGTAAAATCTGTTTTAAGTATGGCTTATACTATAGCCCTGTTAGTACCCCAGCAGAT
TTTCGGATGCTTGCTCCTATTGTATTGGAACAAGTCTTAAAAAAAGCTGGAACAGAATTG
TTAGAGCCATATCTTAGTTTTAAAATTTATGCGCCACAGGAATATCTTTCACGAGCATAC
AACGATGCTCCTAAATATTGTGCGAACATCGTAGACACTCAATTGAAAAATAATGAGGTC
ATTCTTAGTGGAGAAATCCCTGCTCGGTGTATTCAAAAATATCGTAGTGATTTAACTTTC
TTTACAAATGGACGTAGTGTTTGTTTAACAGAGTTAAAAGGGTACCATGTTACTACCGGT
GAACCTGTTTGCCAGCCCCGTCGTCCAAATAGTCGGATAGATAAAGTACGATATATGTTC
AATAAAATAACTTAG
>78819|VNM11-18|Neisseria_gonorrhoeae||Neisseria_gonorrhoeae:1-1935
ATGGAGGAAAATCACATGAAAATTATTAATATTGGAGTTTTAGCTCATGTTGATGCAGGA
AAAACTACCTTAACAGAAAGCTTATTATATAACAGTGGAGCGATTACAGAATTAGGAAGC
GTGGACAAAGGTACAACGAGGACGGATAATACGCTTTTAGAACGTCAGAGAGGAATTACA
ATTCAGACAGGAATAACCTCTTTTCAGTGGGAAAATACGAAGGTGAACATCATAGACACG
CCAGGACATATGGATTTCTTAGCAGAAGTATATCGTTCATTATCAGTTTTAGATGGGGCA
ATTCTACTGATTTCTGCAAAAGATGGCGTACAAGCACAAACTCGTATATTATTTCATGCA
CTTAGGAAAATGGGGATTCCCACAATCTTTTTTATCAATAAGATTGACCAAAATGGAATT
GATTTATCAACGGTTTATCAGGATATTAAAGAGAAACTTTCTGCCGAAATTGTAATCAAA
CAGAAGGTAGAACTGTATCCTAATATGTGTGTGACGAACTTTACCGAATCTGAACAATGG
GATATGGTAATAGAAGGAAATGATTACCTTTTGGAGAAATATACGTCTGGGAAATTATTG
GAAGCATTAGAACTCGAACAAGAGGAAAGCATAAGATTTCATAATTGTTCCCTGTTCCCT
GTTTATCACGGAAGTGCAAAAAACAATATAGGGATTGATAACCTTATAGAAGTGATTACG
AATAAATTTTATTCATCAACACATCGAGGTCAGTCTGAACTTTGCGGAAAAGTTTTCAAA
ATTGAGTATTCGGAAAAAAGACAGCGTCTTGCATATATACGTCTTTATAGTGGCGTACTG
CATTTGCGAGATCCGGTTAGAATATCGGAAAAGGAAAAAATAAAAATTACAGAAATGTAT
ACTTCAATAAATGGTGAATTATGTAAAATCGATAAGGCTTATTCCGGGGAAATTGTTATT
TTGCAGAATGAGTTTTTGAAGTTAAATAGTGTTCTTGGAGATACAAAGCTATTGCCACAG
AGAGAGAGAATTGAAAATCCCCTCCCTCTGCTGCAAACGACTGTTGAACCGAGCAAACCT
CAACAAAGGGAAATGTTACTTGATGCACTTTTAGAAATCTCCGACAGTGACCCGCTTCTG
CGATATTATGTGGATTCTGCGACACATGAAATCATACTTTCTTTCTTAGGGAAAGTACAA
ATGGAAGTGACTTGTGCTCTGCTGCAAGAAAAGTATCATGTGGAGATAGAAATAAAAGAG
CCTACAGTCATTTATATGGAAAGACCGTTAAAAAAAGCAGAGTATACCATTCACATCGAA
GTTCCACCGAATCCTTTCTGGGCTTCCATTGGTCTATCTGTAGCACCGCTTCCATTAGGG
AGCGGAGTACAGTATGAGAGCTCGGTTTCTCTTGGATACTTAAATCAATCGTTTCAAAAT
GCAGTTATGGAGGGGATACGCTATGGCTGTGAACAAGGATTGTATGGTTGGAATGTGACG
GACTGTAAAATCTGTTTTAAGTATGGCTTATACTATAGCCCTGTTAGTACCCCAGCAGAT
TTTCGGATGCTTGCTCCTATTGTATTGGAACAAGTCTTAAAAAAAGCTGGAACAGAATTG
TTAGAGCCATATCTTAGTTTTAAAATTTATGCGCCACAGGAATATCTTTCACGAGCATAC
AACGATGCTCCTAAATATTGTGCGAACATCGTAGACACTCAATTGAAAAATAATGAGGTC
ATTCTTAGTGGAGAAATCCCTGCTCGGTGTATTCAAAAATATCGTAGTGATTTAACTTTC
TTTACAAATGGACGTAGTGTTTGTTTAACAGAGTTAAAAGGGTACCATGTTACTACCGGT
GAACCTGTTTGCCAGCCCCGTCGTCCAAATAGTCGGATAGATAAAGTACGATATATGTTC
AATAAAATAACTTAG
>78820|VNM11-19|Neisseria_gonorrhoeae||Neisseria_gonorrhoeae:1-1935
ATGGAGGAAAATCACATGAAAATTATTAATATTGGAGTTTTAGCTCATGTTGATGCAGGA
AAAACTACCTTAACAGAAAGCTTATTATATAACAGTGGAGCGATTACAGAATTAGGAAGC
GTGGACAAAGGTACAACGAGGACGGATAATACGCTTTTAGAACGTCAGAGAGGAATTACA
ATTCAGACAGGAATAACCTCTTTTCAGTGGGAAAATACGAAGGTGAACATCATAGACACG
CCAGGACATATGGATTTCTTAGCAGAAGTATATCGTTCATTATCAGTTTTAGATGGGGCA
ATTCTACTGATTTCTGCAAAAGATGGCGTACAAGCACAAACTCGTATATTATTTCATGCA
CTTAGGAAAATGGGGATTCCCACAATCTTTTTTATCAATAAGATTGACCAAAATGGAATT
GATTTATCAACGGTTTATCAGGATATTAAAGAGAAACTTTCTGCCGAAATTGTAATCAAA
CAGAAGGTAGAACTGTATCCTAATATGTGTGTGACGAACTTTACCGAATCTGAACAATGG
GATATGGTAATAGAAGGAAATGATTACCTTTTGGAGAAATATACGTCTGGGAAATTATTG
GAAGCATTAGAACTCGAACAAGAGGAAAGCATAAGATTTCATAATTGTTCCCTGTTCCCT
GTTTATCACGGAAGTGCAAAAAACAATATAGGGATTGATAACCTTATAGAAGTGATTACG
AATAAATTTTATTCATCAACACATCGAGGTCAGTCTGAACTTTGCGGAAAAGTTTTCAAA
ATTGAGTATTCGGAAAAAAGACAGCGTCTTGCATATATACGTCTTTATAGTGGCGTACTG
CATTTGCGAGATCCGGTTAGAATATCGGAAAAGGAAAAAATAAAAATTACAGAAATGTAT
ACTTCAATAAATGGTGAATTATGTAAAATCGATAAGGCTTATTCCGGGGAAATTGTTATT
TTGCAGAATGAGTTTTTGAAGTTAAATAGTGTTCTTGGAGATACAAAGCTATTGCCACAG
AGAGAGAGAATTGAAAATCCCCTCCCTCTGCTGCAAACGACTGTTGAACCGAGCAAACCT
CAACAAAGGGAAATGTTACTTGATGCACTTTTAGAAATCTCCGACAGTGACCCGCTTCTG
CGATATTATGTGGATTCTGCGACACATGAAATCATACTTTCTTTCTTAGGGAAAGTACAA
ATGGAAGTGACTTGTGCTCTGCTGCAAGAAAAGTATCATGTGGAGATAGAAATAAAAGAG
CCTACAGTCATTTATATGGAAAGACCGTTAAAAAAAGCAGAGTATACCATTCACATCGAA
GTTCCACCGAATCCTTTCTGGGCTTCCATTGGTCTATCTGTAGCACCGCTTCCATTAGGG
AGCGGAGTACAGTATGAGAGCTCGGTTTCTCTTGGATACTTAAATCAATCGTTTCAAAAT
GCAGTTATGGAGGGGATACGCTATGGCTGTGAACAAGGATTGTATGGTTGGAATGTGACG
GACTGTAAAATCTGTTTTAAGTATGGCTTATACTATAGCCCTGTTAGTACCCCAGCAGAT
TTTCGGATGCTTGCTCCTATTGTATTGGAACAAGTCTTAAAAAAAGCTGGAACAGAATTG
TTAGAGCCATATCTTAGTTTTAAAATTTATGCGCCACAGGAATATCTTTCACGAGCATAC
AACGATGCTCCTAAATATTGTGCGAACATCGTAGACACTCAATTGAAAAATAATGAGGTC
ATTCTTAGTGGAGAAATCCCTGCTCGGTGTATTCAAAAATATCGTAGTGATTTAACTTTC
TTTACAAATGGACGTAGTGTTTGTTTAACAGAGTTAAAAGGGTACCATGTTACTACCGGT
GAACCTGTTTGCCAGCCCCGTCGTCCAAATAGTCGGATAGATAAAGTACGATATATGTTC
AATAAAATAACTTAG
>78821|VNM11-20|Neisseria_gonorrhoeae||Neisseria_gonorrhoeae:1-1935
ATGGAGGAAAATCACATGAAAATTATTAATATTGGAGTTTTAGCTCATGTTGATGCAGGA
AAAACTACCTTAACAGAAAGCTTATTATATAACAGTGGAGCGATTACAGAATTAGGAAGC
GTGGACAAAGGTACAACGAGGACGGATAATACGCTTTTAGAACGTCAGAGAGGAATTACA
ATTCAGACAGGAATAACCTCTTTTCAGTGGGAAAATACGAAGGTGAACATCATAGACACG
CCAGGACATATGGATTTCTTAGCAGAAGTATATCGTTCATTATCAGTTTTAGATGGGGCA
ATTCTACTGATTTCTGCAAAAGATGGCGTACAAGCACAAACTCGTATATTATTTCATGCA
CTTAGGAAAATGGGGATTCCCACAATCTTTTTTATCAATAAGATTGACCAAAATGGAATT
GATTTATCAACGGTTTATCAGGATATTAAAGAGAAACTTTCTGCCGAAATTGTAATCAAA
CAGAAGGTAGAACTGTATCCTAATATGTGTGTGACGAACTTTACCGAATCTGAACAATGG
GATATGGTAATAGAAGGAAATGATTACCTTTTGGAGAAATATACGTCTGGGAAATTATTG
GAAGCATTAGAACTCGAACAAGAGGAAAGCATAAGATTTCATAATTGTTCCCTGTTCCCT
GTTTATCACGGAAGTGCAAAAAACAATATAGGGATTGATAACCTTATAGAAGTGATTACG
AATAAATTTTATTCATCAACACATCGAGGTCAGTCTGAACTTTGCGGAAAAGTTTTCAAA
ATTGAGTATTCGGAAAAAAGACAGCGTCTTGCATATATACGTCTTTATAGTGGCGTACTG
CATTTGCGAGATCCGGTTAGAATATCGGAAAAGGAAAAAATAAAAATTACAGAAATGTAT
ACTTCAATAAATGGTGAATTATGTAAAATCGATAAGGCTTATTCCGGGGAAATTGTTATT
TTGCAGAATGAGTTTTTGAAGTTAAATAGTGTTCTTGGAGATACAAAGCTATTGCCACAG
AGAGAGAGAATTGAAAATCCCCTCCCTCTGCTGCAAACGACTGTTGAACCGAGCAAACCT
CAACAAAGGGAAATGTTACTTGATGCACTTTTAGAAATCTCCGACAGTGACCCGCTTCTG
CGATATTATGTGGATTCTGCGACACATGAAATCATACTTTCTTTCTTAGGGAAAGTACAA
ATGGAAGTGACTTGTGCTCTGCTGCAAGAAAAGTATCATGTGGAGATAGAAATAAAAGAG
CCTACAGTCATTTATATGGAAAGACCGTTAAAAAAAGCAGAGTATACCATTCACATCGAA
GTTCCACCGAATCCTTTCTGGGCTTCCATTGGTCTATCTGTAGCACCGCTTCCATTAGGG
AGCGGAGTACAGTATGAGAGCTCGGTTTCTCTTGGATACTTAAATCAATCGTTTCAAAAT
GCAGTTATGGAGGGGATACGCTATGGCTGTGAACAAGGATTGTATGGTTGGAATGTGACG
GACTGTAAAATCTGTTTTAAGTATGGCTTATACTATAGCCCTGTTAGTACCCCAGCAGAT
TTTCGGATGCTTGCTCCTATTGTATTGGAACAAGTCTTAAAAAAAGCTGGAACAGAATTG
TTAGAGCCATATCTTAGTTTTAAAATTTATGCGCCACAGGAATATCTTTCACGAGCATAC
AACGATGCTCCTAAATATTGTGCGAACATCGTAGACACTCAATTGAAAAATAATGAGGTC
ATTCTTAGTGGAGAAATCCCTGCTCGGTGTATTCAAAAATATCGTAGTGATTTAACTTTC
TTTACAAATGGACGTAGTGTTTGTTTAACAGAGTTAAAAGGGTACCATGTTACTACCGGT
GAACCTGTTTGCCAGCCCCGTCGTCCAAATAGTCGGATAGATAAAGTACGATATATGTTC
AATAAAATAACTTAG
>78822|VNM11-21|Neisseria_gonorrhoeae||Neisseria_gonorrhoeae:1-1935
ATGGAGGAAAATCACATGAAAATTATTAATATTGGAGTTTTAGCTCATGTTGATGCAGGA
AAAACTACCTTAACAGAAAGCTTATTATATAACAGTGGAGCGATTACAGAATTAGGAAGC
GTGGACAAAGGTACAACGAGGACGGATAATACGCTTTTAGAACGTCAGAGAGGAATTACA
ATTCAGACAGGAATAACCTCTTTTCAGTGGGAAAATACGAAGGTGAACATCATAGACACG
CCAGGACATATGGATTTCTTAGCAGAAGTATATCGTTCATTATCAGTTTTAGATGGGGCA
ATTCTACTGATTTCTGCAAAAGATGGCGTACAAGCACAAACTCGTATATTATTTCATGCA
CTTAGGAAAATGGGGATTCCCACAATCTTTTTTATCAATAAGATTGACCAAAATGGAATT
GATTTATCAACGGTTTATCAGGATATTAAAGAGAAACTTTCTGCCGAAATTGTAATCAAA
CAGAAGGTAGAACTGTATCCTAATATGTGTGTGACGAACTTTACCGAATCTGAACAATGG
GATATGGTAATAGAAGGAAATGATTACCTTTTGGAGAAATATACGTCTGGGAAATTATTG
GAAGCATTAGAACTCGAACAAGAGGAAAGCATAAGATTTCATAATTGTTCCCTGTTCCCT
GTTTATCACGGAAGTGCAAAAAACAATATAGGGATTGATAACCTTATAGAAGTGATTACG
AATAAATTTTATTCATCAACACATCGAGGTCAGTCTGAACTTTGCGGAAAAGTTTTCAAA
ATTGAGTATTCGGAAAAAAGACAGCGTCTTGCATATATACGTCTTTATAGTGGCGTACTG
CATTTGCGAGATCCGGTTAGAATATCGGAAAAGGAAAAAATAAAAATTACAGAAATGTAT
ACTTCAATAAATGGTGAATTATGTAAAATCGATAAGGCTTATTCCGGGGAAATTGTTATT
TTGCAGAATGAGTTTTTGAAGTTAAATAGTGTTCTTGGAGATACAAAGCTATTGCCACAG
AGAGAGAGAATTGAAAATCCCCTCCCTCTGCTGCAAACGACTGTTGAACCGAGCAAACCT
CAACAAAGGGAAATGTTACTTGATGCACTTTTAGAAATCTCCGACAGTGACCCGCTTCTG
CGATATTATGTGGATTCTGCGACACATGAAATCATACTTTCTTTCTTAGGGAAAGTACAA
ATGGAAGTGACTTGTGCTCTGCTGCAAGAAAAGTATCATGTGGAGATAGAAATAAAAGAG
CCTACAGTCATTTATATGGAAAGACCGTTAAAAAAAGCAGAGTATACCATTCACATCGAA
GTTCCACCGAATCCTTTCTGGGCTTCCATTGGTCTATCTGTAGCACCGCTTCCATTAGGG
AGCGGAGTACAGTATGAGAGCTCGGTTTCTCTTGGATACTTAAATCAATCGTTTCAAAAT
GCAGTTATGGAGGGGATACGCTATGGCTGTGAACAAGGATTGTATGGTTGGAATGTGACG
GACTGTAAAATCTGTTTTAAGTATGGCTTATACTATAGCCCTGTTAGTACCCCAGCAGAT
TTTCGGATGCTTGCTCCTATTGTATTGGAACAAGTCTTAAAAAAAGCTGGAACAGAATTG
TTAGAGCCATATCTTAGTTTTAAAATTTATGCGCCACAGGAATATCTTTCACGAGCATAC
AACGATGCTCCTAAATATTGTGCGAACATCGTAGACACTCAATTGAAAAATAATGAGGTC
ATTCTTAGTGGAGAAATCCCTGCTCGGTGTATTCAAAAATATCGTAGTGATTTAACTTTC
TTTACAAATGGACGTAGTGTTTGTTTAACAGAGTTAAAAGGGTACCATGTTACTACCGGT
GAACCTGTTTGCCAGCCCCGTCGTCCAAATAGTCGGATAGATAAAGTACGATATATGTTC
AATAAAATAACTTAG
>78823|VNM11-22|Neisseria_gonorrhoeae||Neisseria_gonorrhoeae:1-1935
ATGGAGGAAAATCACATGAAAATTATTAATATTGGAGTTTTAGCTCATGTTGATGCAGGA
AAAACTACCTTAACAGAAAGCTTATTATATAACAGTGGAGCGATTACAGAATTAGGAAGC
GTGGACAAAGGTACAACGAGGACGGATAATACGCTTTTAGAACGTCAGAGAGGAATTACA
ATTCAGACAGGAATAACCTCTTTTCAGTGGGAAAATACGAAGGTGAACATCATAGACACG
CCAGGACATATGGATTTCTTAGCAGAAGTATATCGTTCATTATCAGTTTTAGATGGGGCA
ATTCTACTGATTTCTGCAAAAGATGGCGTACAAGCACAAACTCGTATATTATTTCATGCA
CTTAGGAAAATGGGGATTCCCACAATCTTTTTTATCAATAAGATTGACCAAAATGGAATT
GATTTATCAACGGTTTATCAGGATATTAAAGAGAAACTTTCTGCCGAAATTGTAATCAAA
CAGAAGGTAGAACTGTATCCTAATATGTGTGTGACGAACTTTACCGAATCTGAACAATGG
GATATGGTAATAGAAGGAAATGATTACCTTTTGGAGAAATATACGTCTGGGAAATTATTG
GAAGCATTAGAACTCGAACAAGAGGAAAGCATAAGATTTCATAATTGTTCCCTGTTCCCT
GTTTATCACGGAAGTGCAAAAAACAATATAGGGATTGATAACCTTATAGAAGTGATTACG
AATAAATTTTATTCATCAACACATCGAGGTCAGTCTGAACTTTGCGGAAAAGTTTTCAAA
ATTGAGTATTCGGAAAAAAGACAGCGTCTTGCATATATACGTCTTTATAGTGGCGTACTG
CATTTGCGAGATCCGGTTAGAATATCGGAAAAGGAAAAAATAAAAATTACAGAAATGTAT
ACTTCAATAAATGGTGAATTATGTAAAATCGATAAGGCTTATTCCGGGGAAATTGTTATT
TTGCAGAATGAGTTTTTGAAGTTAAATAGTGTTCTTGGAGATACAAAGCTATTGCCACAG
AGAGAGAGAATTGAAAATCCCCTCCCTCTGCTGCAAACGACTGTTGAACCGAGCAAACCT
CAACAAAGGGAAATGTTACTTGATGCACTTTTAGAAATCTCCGACAGTGACCCGCTTCTG
CGATATTATGTGGATTCTGCGACACATGAAATCATACTTTCTTTCTTAGGGAAAGTACAA
ATGGAAGTGACTTGTGCTCTGCTGCAAGAAAAGTATCATGTGGAGATAGAAATAAAAGAG
CCTACAGTCATTTATATGGAAAGACCGTTAAAAAAAGCAGAGTATACCATTCACATCGAA
GTTCCACCGAATCCTTTCTGGGCTTCCATTGGTCTATCTGTAGCACCGCTTCCATTAGGG
AGCGGAGTACAGTATGAGAGCTCGGTTTCTCTTGGATACTTAAATCAATCGTTTCAAAAT
GCAGTTATGGAGGGGATACGCTATGGCTGTGAACAAGGATTGTATGGTTGGAATGTGACG
GACTGTAAAATCTGTTTTAAGTATGGCTTATACTATAGCCCTGTTAGTACCCCAGCAGAT
TTTCGGATGCTTGCTCCTATTGTATTGGAACAAGTCTTAAAAAAAGCTGGAACAGAATTG
TTAGAGCCATATCTTAGTTTTAAAATTTATGCGCCACAGGAATATCTTTCACGAGCATAC
AACGATGCTCCTAAATATTGTGCGAACATCGTAGACACTCAATTGAAAAATAATGAGGTC
ATTCTTAGTGGAGAAATCCCTGCTCGGTGTATTCAAAAATATCGTAGTGATTTAACTTTC
TTTACAAATGGACGTAGTGTTTGTTTAACAGAGTTAAAAGGGTACCATGTTACTACCGGT
GAACCTGTTTGCCAGCCCCGTCGTCCAAATAGTCGGATAGATAAAGTACGATATATGTTC
AATAAAATAACTTAG
>78825|VNM11-24|Neisseria_gonorrhoeae||Neisseria_gonorrhoeae:1-1935
ATGGAGGAAAATCACATGAAAATTATTAATATTGGAGTTTTAGCTCATGTTGATGCAGGA
AAAACTACCTTAACAGAAAGCTTATTATATAACAGTGGAGCGATTACAGAATTAGGAAGC
GTGGACAAAGGTACAACGAGGACGGATAATACGCTTTTAGAACGTCAGAGAGGAATTACA
ATTCAGACAGGAATAACCTCTTTTCAGTGGGAAAATACGAAGGTGAACATCATAGACACG
CCAGGACATATGGATTTCTTAGCAGAAGTATATCGTTCATTATCAGTTTTAGATGGGGCA
ATTCTACTGATTTCTGCAAAAGATGGCGTACAAGCACAAACTCGTATATTATTTCATGCA
CTTAGGAAAATGGGGATTCCCACAATCTTTTTTATCAATAAGATTGACCAAAATGGAATT
GATTTATCAACGGTTTATCAGGATATTAAAGAGAAACTTTCTGCCGAAATTGTAATCAAA
CAGAAGGTAGAACTGTATCCTAATATGTGTGTGACGAACTTTACCGAATCTGAACAATGG
GATATGGTAATAGAAGGAAATGATTACCTTTTGGAGAAATATACGTCTGGGAAATTATTG
GAAGCATTAGAACTCGAACAAGAGGAAAGCATAAGATTTCATAATTGTTCCCTGTTCCCT
GTTTATCACGGAAGTGCAAAAAACAATATAGGGATTGATAACCTTATAGAAGTGATTACG
AATAAATTTTATTCATCAACACATCGAGGTCAGTCTGAACTTTGCGGAAAAGTTTTCAAA
ATTGAGTATTCGGAAAAAAGACAGCGTCTTGCATATATACGTCTTTATAGTGGCGTACTG
CATTTGCGAGATCCGGTTAGAATATCGGAAAAGGAAAAAATAAAAATTACAGAAATGTAT
ACTTCAATAAATGGTGAATTATGTAAAATCGATAAGGCTTATTCCGGGGAAATTGTTATT
TTGCAGAATGAGTTTTTGAAGTTAAATAGTGTTCTTGGAGATACAAAGCTATTGCCACAG
AGAGAGAGAATTGAAAATCCCCTCCCTCTGCTGCAAACGACTGTTGAACCGAGCAAACCT
CAACAAAGGGAAATGTTACTTGATGCACTTTTAGAAATCTCCGACAGTGACCCGCTTCTG
CGATATTATGTGGATTCTGCGACACATGAAATCATACTTTCTTTCTTAGGGAAAGTACAA
ATGGAAGTGACTTGTGCTCTGCTGCAAGAAAAGTATCATGTGGAGATAGAAATAAAAGAG
CCTACAGTCATTTATATGGAAAGACCGTTAAAAAAAGCAGAGTATACCATTCACATCGAA
GTTCCACCGAATCCTTTCTGGGCTTCCATTGGTCTATCTGTAGCACCGCTTCCATTAGGG
AGCGGAGTACAGTATGAGAGCTCGGTTTCTCTTGGATACTTAAATCAATCGTTTCAAAAT
GCAGTTATGGAGGGGATACGCTATGGCTGTGAACAAGGATTGTATGGTTGGAATGTGACG
GACTGTAAAATCTGTTTTAAGTATGGCTTATACTATAGCCCTGTTAGTACCCCAGCAGAT
TTTCGGATGCTTGCTCCTATTGTATTGGAACAAGTCTTAAAAAAAGCTGGAACAGAATTG
TTAGAGCCATATCTTAGTTTTAAAATTTATGCGCCACAGGAATATCTTTCACGAGCATAC
AACGATGCTCCTAAATATTGTGCGAACATCGTAGACACTCAATTGAAAAATAATGAGGTC
ATTCTTAGTGGAGAAATCCCTGCTCGGTGTATTCAAAAATATCGTAGTGATTTAACTTTC
TTTACAAATGGACGTAGTGTTTGTTTAACAGAGTTAAAAGGGTACCATGTTACTACCGGT
GAACCTGTTTGCCAGCCCCGTCGTCCAAATAGTCGGATAGATAAAGTACGATATATGTTC
AATAAAATAACTTAG
>78826|VNM11-25|Neisseria_gonorrhoeae||Neisseria_gonorrhoeae:1-1935
ATGGAGGAAAATCACATGAAAATTATTAATATTGGAGTTTTAGCTCATGTTGATGCAGGA
AAAACTACCTTAACAGAAAGCTTATTATATAACAGTGGAGCGATTACAGAATTAGGAAGC
GTGGACAAAGGTACAACGAGGACGGATAATACGCTTTTAGAACGTCAGAGAGGAATTACA
ATTCAGACAGGAATAACCTCTTTTCAGTGGGAAAATACGAAGGTGAACATCATAGACACG
CCAGGACATATGGATTTCTTAGCAGAAGTATATCGTTCATTATCAGTTTTAGATGGGGCA
ATTCTACTGATTTCTGCAAAAGATGGCGTACAAGCACAAACTCGTATATTATTTCATGCA
CTTAGGAAAATGGGGATTCCCACAATCTTTTTTATCAATAAGATTGACCAAAATGGAATT
GATTTATCAACGGTTTATCAGGATATTAAAGAGAAACTTTCTGCCGAAATTGTAATCAAA
CAGAAGGTAGAACTGTATCCTAATATGTGTGTGACGAACTTTACCGAATCTGAACAATGG
GATATGGTAATAGAAGGAAATGATTACCTTTTGGAGAAATATACGTCTGGGAAATTATTG
GAAGCATTAGAACTCGAACAAGAGGAAAGCATAAGATTTCATAATTGTTCCCTGTTCCCT
GTTTATCACGGAAGTGCAAAAAACAATATAGGGATTGATAACCTTATAGAAGTGATTACG
AATAAATTTTATTCATCAACACATCGAGGTCAGTCTGAACTTTGCGGAAAAGTTTTCAAA
ATTGAGTATTCGGAAAAAAGACAGCGTCTTGCATATATACGTCTTTATAGTGGCGTACTG
CATTTGCGAGATCCGGTTAGAATATCGGAAAAGGAAAAAATAAAAATTACAGAAATGTAT
ACTTCAATAAATGGTGAATTATGTAAAATCGATAAGGCTTATTCCGGGGAAATTGTTATT
TTGCAGAATGAGTTTTTGAAGTTAAATAGTGTTCTTGGAGATACAAAGCTATTGCCACAG
AGAGAGAGAATTGAAAATCCCCTCCCTCTGCTGCAAACGACTGTTGAACCGAGCAAACCT
CAACAAAGGGAAATGTTACTTGATGCACTTTTAGAAATCTCCGACAGTGACCCGCTTCTG
CGATATTATGTGGATTCTGCGACACATGAAATCATACTTTCTTTCTTAGGGAAAGTACAA
ATGGAAGTGACTTGTGCTCTGCTGCAAGAAAAGTATCATGTGGAGATAGAAATAAAAGAG
CCTACAGTCATTTATATGGAAAGACCGTTAAAAAAAGCAGAGTATACCATTCACATCGAA
GTTCCACCGAATCCTTTCTGGGCTTCCATTGGTCTATCTGTAGCACCGCTTCCATTAGGG
AGCGGAGTACAGTATGAGAGCTCGGTTTCTCTTGGATACTTAAATCAATCGTTTCAAAAT
GCAGTTATGGAGGGGATACGCTATGGCTGTGAACAAGGATTGTATGGTTGGAATGTGACG
GACTGTAAAATCTGTTTTAAGTATGGCTTATACTATAGCCCTGTTAGTACCCCAGCAGAT
TTTCGGATGCTTGCTCCTATTGTATTGGAACAAGTCTTAAAAAAAGCTGGAACAGAATTG
TTAGAGCCATATCTTAGTTTTAAAATTTATGCGCCACAGGAATATCTTTCACGAGCATAC
AACGATGCTCCTAAATATTGTGCGAACATCGTAGACACTCAATTGAAAAATAATGAGGTC
ATTCTTAGTGGAGAAATCCCTGCTCGGTGTATTCAAAAATATCGTAGTGATTTAACTTTC
TTTACAAATGGACGTAGTGTTTGTTTAACAGAGTTAAAAGGGTACCATGTTACTACCGGT
GAACCTGTTTGCCAGCCCCGTCGTCCAAATAGTCGGATAGATAAAGTACGATATATGTTC
AATAAAATAACTTAG
>78829|VNM11-28|Neisseria_gonorrhoeae||Neisseria_gonorrhoeae:1-1935
ATGGAGGAAAATCACATGAAAATTATTAATATTGGAGTTTTAGCTCATGTTGATGCAGGA
AAAACTACCTTAACAGAAAGCTTATTATATAACAGTGGAGCGATTACAGAATTAGGAAGC
GTGGACAAAGGTACAACGAGGACGGATAATACGCTTTTAGAACGTCAGAGAGGAATTACA
ATTCAGACAGGAATAACCTCTTTTCAGTGGGAAAATACGAAGGTGAACATCATAGACACG
CCAGGACATATGGATTTCTTAGCAGAAGTATATCGTTCATTATCAGTTTTAGATGGGGCA
ATTCTACTGATTTCTGCAAAAGATGGCGTACAAGCACAAACTCGTATATTATTTCATGCA
CTTAGGAAAATGGGGATTCCCACAATCTTTTTTATCAATAAGATTGACCAAAATGGAATT
GATTTATCAACGGTTTATCAGGATATTAAAGAGAAACTTTCTGCCGAAATTGTAATCAAA
CAGAAGGTAGAACTGTATCCTAATATGTGTGTGACGAACTTTACCGAATCTGAACAATGG
GATATGGTAATAGAAGGAAATGATTACCTTTTGGAGAAATATACGTCTGGGAAATTATTG
GAAGCATTAGAACTCGAACAAGAGGAAAGCATAAGATTTCATAATTGTTCCCTGTTCCCT
GTTTATCACGGAAGTGCAAAAAACAATATAGGGATTGATAACCTTATAGAAGTGATTACG
AATAAATTTTATTCATCAACACATCGAGGTCAGTCTGAACTTTGCGGAAAAGTTTTCAAA
ATTGAGTATTCGGAAAAAAGACAGCGTCTTGCATATATACGTCTTTATAGTGGCGTACTG
CATTTGCGAGATCCGGTTAGAATATCGGAAAAGGAAAAAATAAAAATTACAGAAATGTAT
ACTTCAATAAATGGTGAATTATGTAAAATCGATAAGGCTTATTCCGGGGAAATTGTTATT
TTGCAGAATGAGTTTTTGAAGTTAAATAGTGTTCTTGGAGATACAAAGCTATTGCCACAG
AGAGAGAGAATTGAAAATCCCCTCCCTCTGCTGCAAACGACTGTTGAACCGAGCAAACCT
CAACAAAGGGAAATGTTACTTGATGCACTTTTAGAAATCTCCGACAGTGACCCGCTTCTG
CGATATTATGTGGATTCTGCGACACATGAAATCATACTTTCTTTCTTAGGGAAAGTACAA
ATGGAAGTGACTTGTGCTCTGCTGCAAGAAAAGTATCATGTGGAGATAGAAATAAAAGAG
CCTACAGTCATTTATATGGAAAGACCGTTAAAAAAAGCAGAGTATACCATTCACATCGAA
GTTCCACCGAATCCTTTCTGGGCTTCCATTGGTCTATCTGTAGCACCGCTTCCATTAGGG
AGCGGAGTACAGTATGAGAGCTCGGTTTCTCTTGGATACTTAAATCAATCGTTTCAAAAT
GCAGTTATGGAGGGGATACGCTATGGCTGTGAACAAGGATTGTATGGTTGGAATGTGACG
GACTGTAAAATCTGTTTTAAGTATGGCTTATACTATAGCCCTGTTAGTACCCCAGCAGAT
TTTCGGATGCTTGCTCCTATTGTATTGGAACAAGTCTTAAAAAAAGCTGGAACAGAATTG
TTAGAGCCATATCTTAGTTTTAAAATTTATGCGCCACAGGAATATCTTTCACGAGCATAC
AACGATGCTCCTAAATATTGTGCGAACATCGTAGACACTCAATTGAAAAATAATGAGGTC
ATTCTTAGTGGAGAAATCCCTGCTCGGTGTATTCAAAAATATCGTAGTGATTTAACTTTC
TTTACAAATGGACGTAGTGTTTGTTTAACAGAGTTAAAAGGGTACCATGTTACTACCGGT
GAACCTGTTTGCCAGCCCCGTCGTCCAAATAGTCGGATAGATAAAGTACGATATATGTTC
AATAAAATAACTTAG
>78830|VNM11-29|Neisseria_gonorrhoeae||Neisseria_gonorrhoeae:1-1935
ATGGAGGAAAATCACATGAAAATTATTAATATTGGAGTTTTAGCTCATGTTGATGCAGGA
AAAACTACCTTAACAGAAAGCTTATTATATAACAGTGGAGCGATTACAGAATTAGGAAGC
GTGGACAAAGGTACAACGAGGACGGATAATACGCTTTTAGAACGTCAGAGAGGAATTACA
ATTCAGACAGGAATAACCTCTTTTCAGTGGGAAAATACGAAGGTGAACATCATAGACACG
CCAGGACATATGGATTTCTTAGCAGAAGTATATCGTTCATTATCAGTTTTAGATGGGGCA
ATTCTACTGATTTCTGCAAAAGATGGCGTACAAGCACAAACTCGTATATTATTTCATGCA
CTTAGGAAAATGGGGATTCCCACAATCTTTTTTATCAATAAGATTGACCAAAATGGAATT
GATTTATCAACGGTTTATCAGGATATTAAAGAGAAACTTTCTGCCGAAATTGTAATCAAA
CAGAAGGTAGAACTGTATCCTAATATGTGTGTGACGAACTTTACCGAATCTGAACAATGG
GATATGGTAATAGAAGGAAATGATTACCTTTTGGAGAAATATACGTCTGGGAAATTATTG
GAAGCATTAGAACTCGAACAAGAGGAAAGCATAAGATTTCATAATTGTTCCCTGTTCCCT
GTTTATCACGGAAGTGCAAAAAACAATATAGGGATTGATAACCTTATAGAAGTGATTACG
AATAAATTTTATTCATCAACACATCGAGGTCAGTCTGAACTTTGCGGAAAAGTTTTCAAA
ATTGAGTATTCGGAAAAAAGACAGCGTCTTGCATATATACGTCTTTATAGTGGCGTACTG
CATTTGCGAGATCCGGTTAGAATATCGGAAAAGGAAAAAATAAAAATTACAGAAATGTAT
ACTTCAATAAATGGTGAATTATGTAAAATCGATAAGGCTTATTCCGGGGAAATTGTTATT
TTGCAGAATGAGTTTTTGAAGTTAAATAGTGTTCTTGGAGATACAAAGCTATTGCCACAG
AGAGAGAGAATTGAAAATCCCCTCCCTCTGCTGCAAACGACTGTTGAACCGAGCAAACCT
CAACAAAGGGAAATGTTACTTGATGCACTTTTAGAAATCTCCGACAGTGACCCGCTTCTG
CGATATTATGTGGATTCTGCGACACATGAAATCATACTTTCTTTCTTAGGGAAAGTACAA
ATGGAAGTGACTTGTGCTCTGCTGCAAGAAAAGTATCATGTGGAGATAGAAATAAAAGAG
CCTACAGTCATTTATATGGAAAGACCGTTAAAAAAAGCAGAGTATACCATTCACATCGAA
GTTCCACCGAATCCTTTCTGGGCTTCCATTGGTCTATCTGTAGCACCGCTTCCATTAGGG
AGCGGAGTACAGTATGAGAGCTCGGTTTCTCTTGGATACTTAAATCAATCGTTTCAAAAT
GCAGTTATGGAGGGGATACGCTATGGCTGTGAACAAGGATTGTATGGTTGGAATGTGACG
GACTGTAAAATCTGTTTTAAGTATGGCTTATACTATAGCCCTGTTAGTACCCCAGCAGAT
TTTCGGATGCTTGCTCCTATTGTATTGGAACAAGTCTTAAAAAAAGCTGGAACAGAATTG
TTAGAGCCATATCTTAGTTTTAAAATTTATGCGCCACAGGAATATCTTTCACGAGCATAC
AACGATGCTCCTAAATATTGTGCGAACATCGTAGACACTCAATTGAAAAATAATGAGGTC
ATTCTTAGTGGAGAAATCCCTGCTCGGTGTATTCAAAAATATCGTAGTGATTTAACTTTC
TTTACAAATGGACGTAGTGTTTGTTTAACAGAGTTAAAAGGGTACCATGTTACTACCGGT
GAACCTGTTTGCCAGCCCCGTCGTCCAAATAGTCGGATAGATAAAGTACGATATATGTTC
AATAAAATAACTTAG
>78833|VNM11-31|Neisseria_gonorrhoeae||Neisseria_gonorrhoeae:1-1935
ATGGAGGAAAATCACATGAAAATTATTAATATTGGAGTTTTAGCTCATGTTGATGCAGGA
AAAACTACCTTAACAGAAAGCTTATTATATAACAGTGGAGCGATTACAGAATTAGGAAGC
GTGGACAAAGGTACAACGAGGACGGATAATACGCTTTTAGAACGTCAGAGAGGAATTACA
ATTCAGACAGGAATAACCTCTTTTCAGTGGGAAAATACGAAGGTGAACATCATAGACACG
CCAGGACATATGGATTTCTTAGCAGAAGTATATCGTTCATTATCAGTTTTAGATGGGGCA
ATTCTACTGATTTCTGCAAAAGATGGCGTACAAGCACAAACTCGTATATTATTTCATGCA
CTTAGGAAAATGGGGATTCCCACAATCTTTTTTATCAATAAGATTGACCAAAATGGAATT
GATTTATCAACGGTTTATCAGGATATTAAAGAGAAACTTTCTGCCGAAATTGTAATCAAA
CAGAAGGTAGAACTGTATCCTAATATGTGTGTGACGAACTTTACCGAATCTGAACAATGG
GATATGGTAATAGAAGGAAATGATTACCTTTTGGAGAAATATACGTCTGGGAAATTATTG
GAAGCATTAGAACTCGAACAAGAGGAAAGCATAAGATTTCATAATTGTTCCCTGTTCCCT
GTTTATCACGGAAGTGCAAAAAACAATATAGGGATTGATAACCTTATAGAAGTGATTACG
AATAAATTTTATTCATCAACACATCGAGGTCAGTCTGAACTTTGCGGAAAAGTTTTCAAA
ATTGAGTATTCGGAAAAAAGACAGCGTCTTGCATATATACGTCTTTATAGTGGCGTACTG
CATTTGCGAGATCCGGTTAGAATATCGGAAAAGGAAAAAATAAAAATTACAGAAATGTAT
ACTTCAATAAATGGTGAATTATGTAAAATCGATAAGGCTTATTCCGGGGAAATTGTTATT
TTGCAGAATGAGTTTTTGAAGTTAAATAGTGTTCTTGGAGATACAAAGCTATTGCCACAG
AGAGAGAGAATTGAAAATCCCCTCCCTCTGCTGCAAACGACTGTTGAACCGAGCAAACCT
CAACAAAGGGAAATGTTACTTGATGCACTTTTAGAAATCTCCGACAGTGACCCGCTTCTG
CGATATTATGTGGATTCTGCGACACATGAAATCATACTTTCTTTCTTAGGGAAAGTACAA
ATGGAAGTGACTTGTGCTCTGCTGCAAGAAAAGTATCATGTGGAGATAGAAATAAAAGAG
CCTACAGTCATTTATATGGAAAGACCGTTAAAAAAAGCAGAGTATACCATTCACATCGAA
GTTCCACCGAATCCTTTCTGGGCTTCCATTGGTCTATCTGTAGCACCGCTTCCATTAGGG
AGCGGAGTACAGTATGAGAGCTCGGTTTCTCTTGGATACTTAAATCAATCGTTTCAAAAT
GCAGTTATGGAGGGGATACGCTATGGCTGTGAACAAGGATTGTATGGTTGGAATGTGACG
GACTGTAAAATCTGTTTTAAGTATGGCTTATACTATAGCCCTGTTAGTACCCCAGCAGAT
TTTCGGATGCTTGCTCCTATTGTATTGGAACAAGTCTTAAAAAAAGCTGGAACAGAATTG
TTAGAGCCATATCTTAGTTTTAAAATTTATGCGCCACAGGAATATCTTTCACGAGCATAC
AACGATGCTCCTAAATATTGTGCGAACATCGTAGACACTCAATTGAAAAATAATGAGGTC
ATTCTTAGTGGAGAAATCCCTGCTCGGTGTATTCAAAAATATCGTAGTGATTTAACTTTC
TTTACAAATGGACGTAGTGTTTGTTTAACAGAGTTAAAAGGGTACCATGTTACTACCGGT
GAACCTGTTTGCCAGCCCCGTCGTCCAAATAGTCGGATAGATAAAGTACGATATATGTTC
AATAAAATAACTTAG
>78837|VNM11-35|Neisseria_gonorrhoeae||Neisseria_gonorrhoeae:1-1935
ATGGAGGAAAATCACATGAAAATTATTAATATTGGAGTTTTAGCTCATGTTGATGCAGGA
AAAACTACCTTAACAGAAAGCTTATTATATAACAGTGGAGCGATTACAGAATTAGGAAGC
GTGGACAAAGGTACAACGAGGACGGATAATACGCTTTTAGAACGTCAGAGAGGAATTACA
ATTCAGACAGGAATAACCTCTTTTCAGTGGGAAAATACGAAGGTGAACATCATAGACACG
CCAGGACATATGGATTTCTTAGCAGAAGTATATCGTTCATTATCAGTTTTAGATGGGGCA
ATTCTACTGATTTCTGCAAAAGATGGCGTACAAGCACAAACTCGTATATTATTTCATGCA
CTTAGGAAAATGGGGATTCCCACAATCTTTTTTATCAATAAGATTGACCAAAATGGAATT
GATTTATCAACGGTTTATCAGGATATTAAAGAGAAACTTTCTGCCGAAATTGTAATCAAA
CAGAAGGTAGAACTGTATCCTAATATGTGTGTGACGAACTTTACCGAATCTGAACAATGG
GATATGGTAATAGAAGGAAATGATTACCTTTTGGAGAAATATACGTCTGGGAAATTATTG
GAAGCATTAGAACTCGAACAAGAGGAAAGCATAAGATTTCATAATTGTTCCCTGTTCCCT
GTTTATCACGGAAGTGCAAAAAACAATATAGGGATTGATAACCTTATAGAAGTGATTACG
AATAAATTTTATTCATCAACACATCGAGGTCAGTCTGAACTTTGCGGAAAAGTTTTCAAA
ATTGAGTATTCGGAAAAAAGACAGCGTCTTGCATATATACGTCTTTATAGTGGCGTACTG
CATTTGCGAGATCCGGTTAGAATATCGGAAAAGGAAAAAATAAAAATTACAGAAATGTAT
ACTTCAATAAATGGTGAATTATGTAAAATCGATAAGGCTTATTCCGGGGAAATTGTTATT
TTGCAGAATGAGTTTTTGAAGTTAAATAGTGTTCTTGGAGATACAAAGCTATTGCCACAG
AGAGAGAGAATTGAAAATCCCCTCCCTCTGCTGCAAACGACTGTTGAACCGAGCAAACCT
CAACAAAGGGAAATGTTACTTGATGCACTTTTAGAAATCTCCGACAGTGACCCGCTTCTG
CGATATTATGTGGATTCTGCGACACATGAAATCATACTTTCTTTCTTAGGGAAAGTACAA
ATGGAAGTGACTTGTGCTCTGCTGCAAGAAAAGTATCATGTGGAGATAGAAATAAAAGAG
CCTACAGTCATTTATATGGAAAGACCGTTAAAAAAAGCAGAGTATACCATTCACATCGAA
GTTCCACCGAATCCTTTCTGGGCTTCCATTGGTCTATCTGTAGCACCGCTTCCATTAGGG
AGCGGAGTACAGTATGAGAGCTCGGTTTCTCTTGGATACTTAAATCAATCGTTTCAAAAT
GCAGTTATGGAGGGGATACGCTATGGCTGTGAACAAGGATTGTATGGTTGGAATGTGACG
GACTGTAAAATCTGTTTTAAGTATGGCTTATACTATAGCCCTGTTAGTACCCCAGCAGAT
TTTCGGATGCTTGCTCCTATTGTATTGGAACAAGTCTTAAAAAAAGCTGGAACAGAATTG
TTAGAGCCATATCTTAGTTTTAAAATTTATGCGCCACAGGAATATCTTTCACGAGCATAC
AACGATGCTCCTAAATATTGTGCGAACATCGTAGACACTCAATTGAAAAATAATGAGGTC
ATTCTTAGTGGAGAAATCCCTGCTCGGTGTATTCAAAAATATCGTAGTGATTTAACTTTC
TTTACAAATGGACGTAGTGTTTGTTTAACAGAGTTAAAAGGGTACCATGTTACTACCGGT
GAACCTGTTTGCCAGCCCCGTCGTCCAAATAGTCGGATAGATAAAGTACGATATATGTTC
AATAAAATAACTTAG
>78838|VNM11-36|Neisseria_gonorrhoeae||Neisseria_gonorrhoeae:1-1935
ATGGAGGAAAATCACATGAAAATTATTAATATTGGAGTTTTAGCTCATGTTGATGCAGGA
AAAACTACCTTAACAGAAAGCTTATTATATAACAGTGGAGCGATTACAGAATTAGGAAGC
GTGGACAAAGGTACAACGAGGACGGATAATACGCTTTTAGAACGTCAGAGAGGAATTACA
ATTCAGACAGGAATAACCTCTTTTCAGTGGGAAAATACGAAGGTGAACATCATAGACACG
CCAGGACATATGGATTTCTTAGCAGAAGTATATCGTTCATTATCAGTTTTAGATGGGGCA
ATTCTACTGATTTCTGCAAAAGATGGCGTACAAGCACAAACTCGTATATTATTTCATGCA
CTTAGGAAAATGGGGATTCCCACAATCTTTTTTATCAATAAGATTGACCAAAATGGAATT
GATTTATCAACGGTTTATCAGGATATTAAAGAGAAACTTTCTGCCGAAATTGTAATCAAA
CAGAAGGTAGAACTGTATCCTAATATGTGTGTGACGAACTTTACCGAATCTGAACAATGG
GATATGGTAATAGAAGGAAATGATTACCTTTTGGAGAAATATACGTCTGGGAAATTATTG
GAAGCATTAGAACTCGAACAAGAGGAAAGCATAAGATTTCATAATTGTTCCCTGTTCCCT
GTTTATCACGGAAGTGCAAAAAACAATATAGGGATTGATAACCTTATAGAAGTGATTACG
AATAAATTTTATTCATCAACACATCGAGGTCAGTCTGAACTTTGCGGAAAAGTTTTCAAA
ATTGAGTATTCGGAAAAAAGACAGCGTCTTGCATATATACGTCTTTATAGTGGCGTACTG
CATTTGCGAGATCCGGTTAGAATATCGGAAAAGGAAAAAATAAAAATTACAGAAATGTAT
ACTTCAATAAATGGTGAATTATGTAAAATCGATAAGGCTTATTCCGGGGAAATTGTTATT
TTGCAGAATGAGTTTTTGAAGTTAAATAGTGTTCTTGGAGATACAAAGCTATTGCCACAG
AGAGAGAGAATTGAAAATCCCCTCCCTCTGCTGCAAACGACTGTTGAACCGAGCAAACCT
CAACAAAGGGAAATGTTACTTGATGCACTTTTAGAAATCTCCGACAGTGACCCGCTTCTG
CGATATTATGTGGATTCTGCGACACATGAAATCATACTTTCTTTCTTAGGGAAAGTACAA
ATGGAAGTGACTTGTGCTCTGCTGCAAGAAAAGTATCATGTGGAGATAGAAATAAAAGAG
CCTACAGTCATTTATATGGAAAGACCGTTAAAAAAAGCAGAGTATACCATTCACATCGAA
GTTCCACCGAATCCTTTCTGGGCTTCCATTGGTCTATCTGTAGCACCGCTTCCATTAGGG
AGCGGAGTACAGTATGAGAGCTCGGTTTCTCTTGGATACTTAAATCAATCGTTTCAAAAT
GCAGTTATGGAGGGGATACGCTATGGCTGTGAACAAGGATTGTATGGTTGGAATGTGACG
GACTGTAAAATCTGTTTTAAGTATGGCTTATACTATAGCCCTGTTAGTACCCCAGCAGAT
TTTCGGATGCTTGCTCCTATTGTATTGGAACAAGTCTTAAAAAAAGCTGGAACAGAATTG
TTAGAGCCATATCTTAGTTTTAAAATTTATGCGCCACAGGAATATCTTTCACGAGCATAC
AACGATGCTCCTAAATATTGTGCGAACATCGTAGACACTCAATTGAAAAATAATGAGGTC
ATTCTTAGTGGAGAAATCCCTGCTCGGTGTATTCAAAAATATCGTAGTGATTTAACTTTC
TTTACAAATGGACGTAGTGTTTGTTTAACAGAGTTAAAAGGGTACCATGTTACTACCGGT
GAACCTGTTTGCCAGCCCCGTCGTCCAAATAGTCGGATAGATAAAGTACGATATATGTTC
AATAAAATAACTTAG
>78840|VNM11-38|Neisseria_gonorrhoeae||Neisseria_gonorrhoeae:1-1935
ATGGAGGAAAATCACATGAAAATTATTAATATTGGAGTTTTAGCTCATGTTGATGCAGGA
AAAACTACCTTAACAGAAAGCTTATTATATAACAGTGGAGCGATTACAGAATTAGGAAGC
GTGGACAAAGGTACAACGAGGACGGATAATACGCTTTTAGAACGTCAGAGAGGAATTACA
ATTCAGACAGGAATAACCTCTTTTCAGTGGGAAAATACGAAGGTGAACATCATAGACACG
CCAGGACATATGGATTTCTTAGCAGAAGTATATCGTTCATTATCAGTTTTAGATGGGGCA
ATTCTACTGATTTCTGCAAAAGATGGCGTACAAGCACAAACTCGTATATTATTTCATGCA
CTTAGGAAAATGGGGATTCCCACAATCTTTTTTATCAATAAGATTGACCAAAATGGAATT
GATTTATCAACGGTTTATCAGGATATTAAAGAGAAACTTTCTGCCGAAATTGTAATCAAA
CAGAAGGTAGAACTGTATCCTAATATGTGTGTGACGAACTTTACCGAATCTGAACAATGG
GATATGGTAATAGAAGGAAATGATTACCTTTTGGAGAAATATACGTCTGGGAAATTATTG
GAAGCATTAGAACTCGAACAAGAGGAAAGCATAAGATTTCATAATTGTTCCCTGTTCCCT
GTTTATCACGGAAGTGCAAAAAACAATATAGGGATTGATAACCTTATAGAAGTGATTACG
AATAAATTTTATTCATCAACACATCGAGGTCAGTCTGAACTTTGCGGAAAAGTTTTCAAA
ATTGAGTATTCGGAAAAAAGACAGCGTCTTGCATATATACGTCTTTATAGTGGCGTACTG
CATTTGCGAGATCCGGTTAGAATATCGGAAAAGGAAAAAATAAAAATTACAGAAATGTAT
ACTTCAATAAATGGTGAATTATGTAAAATCGATAAGGCTTATTCCGGGGAAATTGTTATT
TTGCAGAATGAGTTTTTGAAGTTAAATAGTGTTCTTGGAGATACAAAGCTATTGCCACAG
AGAGAGAGAATTGAAAATCCCCTCCCTCTGCTGCAAACGACTGTTGAACCGAGCAAACCT
CAACAAAGGGAAATGTTACTTGATGCACTTTTAGAAATCTCCGACAGTGACCCGCTTCTG
CGATATTATGTGGATTCTGCGACACATGAAATCATACTTTCTTTCTTAGGGAAAGTACAA
ATGGAAGTGACTTGTGCTCTGCTGCAAGAAAAGTATCATGTGGAGATAGAAATAAAAGAG
CCTACAGTCATTTATATGGAAAGACCGTTAAAAAAAGCAGAGTATACCATTCACATCGAA
GTTCCACCGAATCCTTTCTGGGCTTCCATTGGTCTATCTGTAGCACCGCTTCCATTAGGG
AGCGGAGTACAGTATGAGAGCTCGGTTTCTCTTGGATACTTAAATCAATCGTTTCAAAAT
GCAGTTATGGAGGGGATACGCTATGGCTGTGAACAAGGATTGTATGGTTGGAATGTGACG
GACTGTAAAATCTGTTTTAAGTATGGCTTATACTATAGCCCTGTTAGTACCCCAGCAGAT
TTTCGGATGCTTGCTCCTATTGTATTGGAACAAGTCTTAAAAAAAGCTGGAACAGAATTG
TTAGAGCCATATCTTAGTTTTAAAATTTATGCGCCACAGGAATATCTTTCACGAGCATAC
AACGATGCTCCTAAATATTGTGCGAACATCGTAGACACTCAATTGAAAAATAATGAGGTC
ATTCTTAGTGGAGAAATCCCTGCTCGGTGTATTCAAAAATATCGTAGTGATTTAACTTTC
TTTACAAATGGACGTAGTGTTTGTTTAACAGAGTTAAAAGGGTACCATGTTACTACCGGT
GAACCTGTTTGCCAGCCCCGTCGTCCAAATAGTCGGATAGATAAAGTACGATATATGTTC
AATAAAATAACTTAG
>78841|VNM11-39|Neisseria_gonorrhoeae||Neisseria_gonorrhoeae:1-1935
ATGGAGGAAAATCACATGAAAATTATTAATATTGGAGTTTTAGCTCATGTTGATGCAGGA
AAAACTACCTTAACAGAAAGCTTATTATATAACAGTGGAGCGATTACAGAATTAGGAAGC
GTGGACAAAGGTACAACGAGGACGGATAATACGCTTTTAGAACGTCAGAGAGGAATTACA
ATTCAGACAGGAATAACCTCTTTTCAGTGGGAAAATACGAAGGTGAACATCATAGACACG
CCAGGACATATGGATTTCTTAGCAGAAGTATATCGTTCATTATCAGTTTTAGATGGGGCA
ATTCTACTGATTTCTGCAAAAGATGGCGTACAAGCACAAACTCGTATATTATTTCATGCA
CTTAGGAAAATGGGGATTCCCACAATCTTTTTTATCAATAAGATTGACCAAAATGGAATT
GATTTATCAACGGTTTATCAGGATATTAAAGAGAAACTTTCTGCCGAAATTGTAATCAAA
CAGAAGGTAGAACTGTATCCTAATATGTGTGTGACGAACTTTACCGAATCTGAACAATGG
GATATGGTAATAGAAGGAAATGATTACCTTTTGGAGAAATATACGTCTGGGAAATTATTG
GAAGCATTAGAACTCGAACAAGAGGAAAGCATAAGATTTCATAATTGTTCCCTGTTCCCT
GTTTATCACGGAAGTGCAAAAAACAATATAGGGATTGATAACCTTATAGAAGTGATTACG
AATAAATTTTATTCATCAACACATCGAGGTCAGTCTGAACTTTGCGGAAAAGTTTTCAAA
ATTGAGTATTCGGAAAAAAGACAGCGTCTTGCATATATACGTCTTTATAGTGGCGTACTG
CATTTGCGAGATCCGGTTAGAATATCGGAAAAGGAAAAAATAAAAATTACAGAAATGTAT
ACTTCAATAAATGGTGAATTATGTAAAATCGATAAGGCTTATTCCGGGGAAATTGTTATT
TTGCAGAATGAGTTTTTGAAGTTAAATAGTGTTCTTGGAGATACAAAGCTATTGCCACAG
AGAGAGAGAATTGAAAATCCCCTCCCTCTGCTGCAAACGACTGTTGAACCGAGCAAACCT
CAACAAAGGGAAATGTTACTTGATGCACTTTTAGAAATCTCCGACAGTGACCCGCTTCTG
CGATATTATGTGGATTCTGCGACACATGAAATCATACTTTCTTTCTTAGGGAAAGTACAA
ATGGAAGTGACTTGTGCTCTGCTGCAAGAAAAGTATCATGTGGAGATAGAAATAAAAGAG
CCTACAGTCATTTATATGGAAAGACCGTTAAAAAAAGCAGAGTATACCATTCACATCGAA
GTTCCACCGAATCCTTTCTGGGCTTCCATTGGTCTATCTGTAGCACCGCTTCCATTAGGG
AGCGGAGTACAGTATGAGAGCTCGGTTTCTCTTGGATACTTAAATCAATCGTTTCAAAAT
GCAGTTATGGAGGGGATACGCTATGGCTGTGAACAAGGATTGTATGGTTGGAATGTGACG
GACTGTAAAATCTGTTTTAAGTATGGCTTATACTATAGCCCTGTTAGTACCCCAGCAGAT
TTTCGGATGCTTGCTCCTATTGTATTGGAACAAGTCTTAAAAAAAGCTGGAACAGAATTG
TTAGAGCCATATCTTAGTTTTAAAATTTATGCGCCACAGGAATATCTTTCACGAGCATAC
AACGATGCTCCTAAATATTGTGCGAACATCGTAGACACTCAATTGAAAAATAATGAGGTC
ATTCTTAGTGGAGAAATCCCTGCTCGGTGTATTCAAAAATATCGTAGTGATTTAACTTTC
TTTACAAATGGACGTAGTGTTTGTTTAACAGAGTTAAAAGGGTACCATGTTACTACCGGT
GAACCTGTTTGCCAGCCCCGTCGTCCAAATAGTCGGATAGATAAAGTACGATATATGTTC
AATAAAATAACTTAG
>78843|VNM11-40|Neisseria_gonorrhoeae||Neisseria_gonorrhoeae:1-1935
ATGGAGGAAAATCACATGAAAATTATTAATATTGGAGTTTTAGCTCATGTTGATGCAGGA
AAAACTACCTTAACAGAAAGCTTATTATATAACAGTGGAGCGATTACAGAATTAGGAAGC
GTGGACAAAGGTACAACGAGGACGGATAATACGCTTTTAGAACGTCAGAGAGGAATTACA
ATTCAGACAGGAATAACCTCTTTTCAGTGGGAAAATACGAAGGTGAACATCATAGACACG
CCAGGACATATGGATTTCTTAGCAGAAGTATATCGTTCATTATCAGTTTTAGATGGGGCA
ATTCTACTGATTTCTGCAAAAGATGGCGTACAAGCACAAACTCGTATATTATTTCATGCA
CTTAGGAAAATGGGGATTCCCACAATCTTTTTTATCAATAAGATTGACCAAAATGGAATT
GATTTATCAACGGTTTATCAGGATATTAAAGAGAAACTTTCTGCCGAAATTGTAATCAAA
CAGAAGGTAGAACTGTATCCTAATATGTGTGTGACGAACTTTACCGAATCTGAACAATGG
GATATGGTAATAGAAGGAAATGATTACCTTTTGGAGAAATATACGTCTGGGAAATTATTG
GAAGCATTAGAACTCGAACAAGAGGAAAGCATAAGATTTCATAATTGTTCCCTGTTCCCT
GTTTATCACGGAAGTGCAAAAAACAATATAGGGATTGATAACCTTATAGAAGTGATTACG
AATAAATTTTATTCATCAACACATCGAGGTCAGTCTGAACTTTGCGGAAAAGTTTTCAAA
ATTGAGTATTCGGAAAAAAGACAGCGTCTTGCATATATACGTCTTTATAGTGGCGTACTG
CATTTGCGAGATCCGGTTAGAATATCGGAAAAGGAAAAAATAAAAATTACAGAAATGTAT
ACTTCAATAAATGGTGAATTATGTAAAATCGATAAGGCTTATTCCGGGGAAATTGTTATT
TTGCAGAATGAGTTTTTGAAGTTAAATAGTGTTCTTGGAGATACAAAGCTATTGCCACAG
AGAGAGAGAATTGAAAATCCCCTCCCTCTGCTGCAAACGACTGTTGAACCGAGCAAACCT
CAACAAAGGGAAATGTTACTTGATGCACTTTTAGAAATCTCCGACAGTGACCCGCTTCTG
CGATATTATGTGGATTCTGCGACACATGAAATCATACTTTCTTTCTTAGGGAAAGTACAA
ATGGAAGTGACTTGTGCTCTGCTGCAAGAAAAGTATCATGTGGAGATAGAAATAAAAGAG
CCTACAGTCATTTATATGGAAAGACCGTTAAAAAAAGCAGAGTATACCATTCACATCGAA
GTTCCACCGAATCCTTTCTGGGCTTCCATTGGTCTATCTGTAGCACCGCTTCCATTAGGG
AGCGGAGTACAGTATGAGAGCTCGGTTTCTCTTGGATACTTAAATCAATCGTTTCAAAAT
GCAGTTATGGAGGGGATACGCTATGGCTGTGAACAAGGATTGTATGGTTGGAATGTGACG
GACTGTAAAATCTGTTTTAAGTATGGCTTATACTATAGCCCTGTTAGTACCCCAGCAGAT
TTTCGGATGCTTGCTCCTATTGTATTGGAACAAGTCTTAAAAAAAGCTGGAACAGAATTG
TTAGAGCCATATCTTAGTTTTAAAATTTATGCGCCACAGGAATATCTTTCACGAGCATAC
AACGATGCTCCTAAATATTGTGCGAACATCGTAGACACTCAATTGAAAAATAATGAGGTC
ATTCTTAGTGGAGAAATCCCTGCTCGGTGTATTCAAAAATATCGTAGTGATTTAACTTTC
TTTACAAATGGACGTAGTGTTTGTTTAACAGAGTTAAAAGGGTACCATGTTACTACCGGT
GAACCTGTTTGCCAGCCCCGTCGTCCAAATAGTCGGATAGATAAAGTACGATATATGTTC
AATAAAATAACTTAG
>78848|VNM11-45|Neisseria_gonorrhoeae||Neisseria_gonorrhoeae:1-1935
ATGGAGGAAAATCACATGAAAATTATTAATATTGGAGTTTTAGCTCATGTTGATGCAGGA
AAAACTACCTTAACAGAAAGCTTATTATATAACAGTGGAGCGATTACAGAATTAGGAAGC
GTGGACAAAGGTACAACGAGGACGGATAATACGCTTTTAGAACGTCAGAGAGGAATTACA
ATTCAGACAGGAATAACCTCTTTTCAGTGGGAAAATACGAAGGTGAACATCATAGACACG
CCAGGACATATGGATTTCTTAGCAGAAGTATATCGTTCATTATCAGTTTTAGATGGGGCA
ATTCTACTGATTTCTGCAAAAGATGGCGTACAAGCACAAACTCGTATATTATTTCATGCA
CTTAGGAAAATGGGGATTCCCACAATCTTTTTTATCAATAAGATTGACCAAAATGGAATT
GATTTATCAACGGTTTATCAGGATATTAAAGAGAAACTTTCTGCCGAAATTGTAATCAAA
CAGAAGGTAGAACTGTATCCTAATATGTGTGTGACGAACTTTACCGAATCTGAACAATGG
GATATGGTAATAGAAGGAAATGATTACCTTTTGGAGAAATATACGTCTGGGAAATTATTG
GAAGCATTAGAACTCGAACAAGAGGAAAGCATAAGATTTCATAATTGTTCCCTGTTCCCT
GTTTATCACGGAAGTGCAAAAAACAATATAGGGATTGATAACCTTATAGAAGTGATTACG
AATAAATTTTATTCATCAACACATCGAGGTCAGTCTGAACTTTGCGGAAAAGTTTTCAAA
ATTGAGTATTCGGAAAAAAGACAGCGTCTTGCATATATACGTCTTTATAGTGGCGTACTG
CATTTGCGAGATCCGGTTAGAATATCGGAAAAGGAAAAAATAAAAATTACAGAAATGTAT
ACTTCAATAAATGGTGAATTATGTAAAATCGATAAGGCTTATTCCGGGGAAATTGTTATT
TTGCAGAATGAGTTTTTGAAGTTAAATAGTGTTCTTGGAGATACAAAGCTATTGCCACAG
AGAGAGAGAATTGAAAATCCCCTCCCTCTGCTGCAAACGACTGTTGAACCGAGCAAACCT
CAACAAAGGGAAATGTTACTTGATGCACTTTTAGAAATCTCCGACAGTGACCCGCTTCTG
CGATATTATGTGGATTCTGCGACACATGAAATCATACTTTCTTTCTTAGGGAAAGTACAA
ATGGAAGTGACTTGTGCTCTGCTGCAAGAAAAGTATCATGTGGAGATAGAAATAAAAGAG
CCTACAGTCATTTATATGGAAAGACCGTTAAAAAAAGCAGAGTATACCATTCACATCGAA
GTTCCACCGAATCCTTTCTGGGCTTCCATTGGTCTATCTGTAGCACCGCTTCCATTAGGG
AGCGGAGTACAGTATGAGAGCTCGGTTTCTCTTGGATACTTAAATCAATCGTTTCAAAAT
GCAGTTATGGAGGGGATACGCTATGGCTGTGAACAAGGATTGTATGGTTGGAATGTGACG
GACTGTAAAATCTGTTTTAAGTATGGCTTATACTATAGCCCTGTTAGTACCCCAGCAGAT
TTTCGGATGCTTGCTCCTATTGTATTGGAACAAGTCTTAAAAAAAGCTGGAACAGAATTG
TTAGAGCCATATCTTAGTTTTAAAATTTATGCGCCACAGGAATATCTTTCACGAGCATAC
AACGATGCTCCTAAATATTGTGCGAACATCGTAGACACTCAATTGAAAAATAATGAGGTC
ATTCTTAGTGGAGAAATCCCTGCTCGGTGTATTCAAAAATATCGTAGTGATTTAACTTTC
TTTACAAATGGACGTAGTGTTTGTTTAACAGAGTTAAAAGGGTACCATGTTACTACCGGT
GAACCTGTTTGCCAGCCCCGTCGTCCAAATAGTCGGATAGATAAAGTACGATATATGTTC
AATAAAATAACTTAG
>78854|VNM11-50|Neisseria_gonorrhoeae||Neisseria_gonorrhoeae:1-1935
ATGGAGGAAAATCACATGAAAATTATTAATATTGGAGTTTTAGCTCATGTTGATGCAGGA
AAAACTACCTTAACAGAAAGCTTATTATATAACAGTGGAGCGATTACAGAATTAGGAAGC
GTGGACAAAGGTACAACGAGGACGGATAATACGCTTTTAGAACGTCAGAGAGGAATTACA
ATTCAGACAGGAATAACCTCTTTTCAGTGGGAAAATACGAAGGTGAACATCATAGACACG
CCAGGACATATGGATTTCTTAGCAGAAGTATATCGTTCATTATCAGTTTTAGATGGGGCA
ATTCTACTGATTTCTGCAAAAGATGGCGTACAAGCACAAACTCGTATATTATTTCATGCA
CTTAGGAAAATGGGGATTCCCACAATCTTTTTTATCAATAAGATTGACCAAAATGGAATT
GATTTATCAACGGTTTATCAGGATATTAAAGAGAAACTTTCTGCCGAAATTGTAATCAAA
CAGAAGGTAGAACTGTATCCTAATATGTGTGTGACGAACTTTACCGAATCTGAACAATGG
GATATGGTAATAGAAGGAAATGATTACCTTTTGGAGAAATATACGTCTGGGAAATTATTG
GAAGCATTAGAACTCGAACAAGAGGAAAGCATAAGATTTCATAATTGTTCCCTGTTCCCT
GTTTATCACGGAAGTGCAAAAAACAATATAGGGATTGATAACCTTATAGAAGTGATTACG
AATAAATTTTATTCATCAACACATCGAGGTCAGTCTGAACTTTGCGGAAAAGTTTTCAAA
ATTGAGTATTCGGAAAAAAGACAGCGTCTTGCATATATACGTCTTTATAGTGGCGTACTG
CATTTGCGAGATCCGGTTAGAATATCGGAAAAGGAAAAAATAAAAATTACAGAAATGTAT
ACTTCAATAAATGGTGAATTATGTAAAATCGATAAGGCTTATTCCGGGGAAATTGTTATT
TTGCAGAATGAGTTTTTGAAGTTAAATAGTGTTCTTGGAGATACAAAGCTATTGCCACAG
AGAGAGAGAATTGAAAATCCCCTCCCTCTGCTGCAAACGACTGTTGAACCGAGCAAACCT
CAACAAAGGGAAATGTTACTTGATGCACTTTTAGAAATCTCCGACAGTGACCCGCTTCTG
CGATATTATGTGGATTCTGCGACACATGAAATCATACTTTCTTTCTTAGGGAAAGTACAA
ATGGAAGTGACTTGTGCTCTGCTGCAAGAAAAGTATCATGTGGAGATAGAAATAAAAGAG
CCTACAGTCATTTATATGGAAAGACCGTTAAAAAAAGCAGAGTATACCATTCACATCGAA
GTTCCACCGAATCCTTTCTGGGCTTCCATTGGTCTATCTGTAGCACCGCTTCCATTAGGG
AGCGGAGTACAGTATGAGAGCTCGGTTTCTCTTGGATACTTAAATCAATCGTTTCAAAAT
GCAGTTATGGAGGGGATACGCTATGGCTGTGAACAAGGATTGTATGGTTGGAATGTGACG
GACTGTAAAATCTGTTTTAAGTATGGCTTATACTATAGCCCTGTTAGTACCCCAGCAGAT
TTTCGGATGCTTGCTCCTATTGTATTGGAACAAGTCTTAAAAAAAGCTGGAACAGAATTG
TTAGAGCCATATCTTAGTTTTAAAATTTATGCGCCACAGGAATATCTTTCACGAGCATAC
AACGATGCTCCTAAATATTGTGCGAACATCGTAGACACTCAATTGAAAAATAATGAGGTC
ATTCTTAGTGGAGAAATCCCTGCTCGGTGTATTCAAAAATATCGTAGTGATTTAACTTTC
TTTACAAATGGACGTAGTGTTTGTTTAACAGAGTTAAAAGGGTACCATGTTACTACCGGT
GAACCTGTTTGCCAGCCCCGTCGTCCAAATAGTCGGATAGATAAAGTACGATATATGTTC
AATAAAATAACTTAG
>78855|VNM11-51|Neisseria_gonorrhoeae||Neisseria_gonorrhoeae:1-1935
ATGGAGGAAAATCACATGAAAATTATTAATATTGGAGTTTTAGCTCATGTTGATGCAGGA
AAAACTACCTTAACAGAAAGCTTATTATATAACAGTGGAGCGATTACAGAATTAGGAAGC
GTGGACAAAGGTACAACGAGGACGGATAATACGCTTTTAGAACGTCAGAGAGGAATTACA
ATTCAGACAGGAATAACCTCTTTTCAGTGGGAAAATACGAAGGTGAACATCATAGACACG
CCAGGACATATGGATTTCTTAGCAGAAGTATATCGTTCATTATCAGTTTTAGATGGGGCA
ATTCTACTGATTTCTGCAAAAGATGGCGTACAAGCACAAACTCGTATATTATTTCATGCA
CTTAGGAAAATGGGGATTCCCACAATCTTTTTTATCAATAAGATTGACCAAAATGGAATT
GATTTATCAACGGTTTATCAGGATATTAAAGAGAAACTTTCTGCCGAAATTGTAATCAAA
CAGAAGGTAGAACTGTATCCTAATATGTGTGTGACGAACTTTACCGAATCTGAACAATGG
GATATGGTAATAGAAGGAAATGATTACCTTTTGGAGAAATATACGTCTGGGAAATTATTG
GAAGCATTAGAACTCGAACAAGAGGAAAGCATAAGATTTCATAATTGTTCCCTGTTCCCT
GTTTATCACGGAAGTGCAAAAAACAATATAGGGATTGATAACCTTATAGAAGTGATTACG
AATAAATTTTATTCATCAACACATCGAGGTCAGTCTGAACTTTGCGGAAAAGTTTTCAAA
ATTGAGTATTCGGAAAAAAGACAGCGTCTTGCATATATACGTCTTTATAGTGGCGTACTG
CATTTGCGAGATCCGGTTAGAATATCGGAAAAGGAAAAAATAAAAATTACAGAAATGTAT
ACTTCAATAAATGGTGAATTATGTAAAATCGATAAGGCTTATTCCGGGGAAATTGTTATT
TTGCAGAATGAGTTTTTGAAGTTAAATAGTGTTCTTGGAGATACAAAGCTATTGCCACAG
AGAGAGAGAATTGAAAATCCCCTCCCTCTGCTGCAAACGACTGTTGAACCGAGCAAACCT
CAACAAAGGGAAATGTTACTTGATGCACTTTTAGAAATCTCCGACAGTGACCCGCTTCTG
CGATATTATGTGGATTCTGCGACACATGAAATCATACTTTCTTTCTTAGGGAAAGTACAA
ATGGAAGTGACTTGTGCTCTGCTGCAAGAAAAGTATCATGTGGAGATAGAAATAAAAGAG
CCTACAGTCATTTATATGGAAAGACCGTTAAAAAAAGCAGAGTATACCATTCACATCGAA
GTTCCACCGAATCCTTTCTGGGCTTCCATTGGTCTATCTGTAGCACCGCTTCCATTAGGG
AGCGGAGTACAGTATGAGAGCTCGGTTTCTCTTGGATACTTAAATCAATCGTTTCAAAAT
GCAGTTATGGAGGGGATACGCTATGGCTGTGAACAAGGATTGTATGGTTGGAATGTGACG
GACTGTAAAATCTGTTTTAAGTATGGCTTATACTATAGCCCTGTTAGTACCCCAGCAGAT
TTTCGGATGCTTGCTCCTATTGTATTGGAACAAGTCTTAAAAAAAGCTGGAACAGAATTG
TTAGAGCCATATCTTAGTTTTAAAATTTATGCGCCACAGGAATATCTTTCACGAGCATAC
AACGATGCTCCTAAATATTGTGCGAACATCGTAGACACTCAATTGAAAAATAATGAGGTC
ATTCTTAGTGGAGAAATCCCTGCTCGGTGTATTCAAAAATATCGTAGTGATTTAACTTTC
TTTACAAATGGACGTAGTGTTTGTTTAACAGAGTTAAAAGGGTACCATGTTACTACCGGT
GAACCTGTTTGCCAGCCCCGTCGTCCAAATAGTCGGATAGATAAAGTACGATATATGTTC
AATAAAATAACTTAG
>78856|VNM11-52|Neisseria_gonorrhoeae||Neisseria_gonorrhoeae:1-1935
ATGGAGGAAAATCACATGAAAATTATTAATATTGGAGTTTTAGCTCATGTTGATGCAGGA
AAAACTACCTTAACAGAAAGCTTATTATATAACAGTGGAGCGATTACAGAATTAGGAAGC
GTGGACAAAGGTACAACGAGGACGGATAATACGCTTTTAGAACGTCAGAGAGGAATTACA
ATTCAGACAGGAATAACCTCTTTTCAGTGGGAAAATACGAAGGTGAACATCATAGACACG
CCAGGACATATGGATTTCTTAGCAGAAGTATATCGTTCATTATCAGTTTTAGATGGGGCA
ATTCTACTGATTTCTGCAAAAGATGGCGTACAAGCACAAACTCGTATATTATTTCATGCA
CTTAGGAAAATGGGGATTCCCACAATCTTTTTTATCAATAAGATTGACCAAAATGGAATT
GATTTATCAACGGTTTATCAGGATATTAAAGAGAAACTTTCTGCCGAAATTGTAATCAAA
CAGAAGGTAGAACTGTATCCTAATATGTGTGTGACGAACTTTACCGAATCTGAACAATGG
GATATGGTAATAGAAGGAAATGATTACCTTTTGGAGAAATATACGTCTGGGAAATTATTG
GAAGCATTAGAACTCGAACAAGAGGAAAGCATAAGATTTCATAATTGTTCCCTGTTCCCT
GTTTATCACGGAAGTGCAAAAAACAATATAGGGATTGATAACCTTATAGAAGTGATTACG
AATAAATTTTATTCATCAACACATCGAGGTCAGTCTGAACTTTGCGGAAAAGTTTTCAAA
ATTGAGTATTCGGAAAAAAGACAGCGTCTTGCATATATACGTCTTTATAGTGGCGTACTG
CATTTGCGAGATCCGGTTAGAATATCGGAAAAGGAAAAAATAAAAATTACAGAAATGTAT
ACTTCAATAAATGGTGAATTATGTAAAATCGATAAGGCTTATTCCGGGGAAATTGTTATT
TTGCAGAATGAGTTTTTGAAGTTAAATAGTGTTCTTGGAGATACAAAGCTATTGCCACAG
AGAGAGAGAATTGAAAATCCCCTCCCTCTGCTGCAAACGACTGTTGAACCGAGCAAACCT
CAACAAAGGGAAATGTTACTTGATGCACTTTTAGAAATCTCCGACAGTGACCCGCTTCTG
CGATATTATGTGGATTCTGCGACACATGAAATCATACTTTCTTTCTTAGGGAAAGTACAA
ATGGAAGTGACTTGTGCTCTGCTGCAAGAAAAGTATCATGTGGAGATAGAAATAAAAGAG
CCTACAGTCATTTATATGGAAAGACCGTTAAAAAAAGCAGAGTATACCATTCACATCGAA
GTTCCACCGAATCCTTTCTGGGCTTCCATTGGTCTATCTGTAGCACCGCTTCCATTAGGG
AGCGGAGTACAGTATGAGAGCTCGGTTTCTCTTGGATACTTAAATCAATCGTTTCAAAAT
GCAGTTATGGAGGGGATACGCTATGGCTGTGAACAAGGATTGTATGGTTGGAATGTGACG
GACTGTAAAATCTGTTTTAAGTATGGCTTATACTATAGCCCTGTTAGTACCCCAGCAGAT
TTTCGGATGCTTGCTCCTATTGTATTGGAACAAGTCTTAAAAAAAGCTGGAACAGAATTG
TTAGAGCCATATCTTAGTTTTAAAATTTATGCGCCACAGGAATATCTTTCACGAGCATAC
AACGATGCTCCTAAATATTGTGCGAACATCGTAGACACTCAATTGAAAAATAATGAGGTC
ATTCTTAGTGGAGAAATCCCTGCTCGGTGTATTCAAAAATATCGTAGTGATTTAACTTTC
TTTACAAATGGACGTAGTGTTTGTTTAACAGAGTTAAAAGGGTACCATGTTACTACCGGT
GAACCTGTTTGCCAGCCCCGTCGTCCAAATAGTCGGATAGATAAAGTACGATATATGTTC
AATAAAATAACTTAG
>78860|VNM11-56|Neisseria_gonorrhoeae||Neisseria_gonorrhoeae:1-1935
ATGGAGGAAAATCACATGAAAATTATTAATATTGGAGTTTTAGCTCATGTTGATGCAGGA
AAAACTACCTTAACAGAAAGCTTATTATATAACAGTGGAGCGATTACAGAATTAGGAAGC
GTGGACAAAGGTACAACGAGGACGGATAATACGCTTTTAGAACGTCAGAGAGGAATTACA
ATTCAGACAGGAATAACCTCTTTTCAGTGGGAAAATACGAAGGTGAACATCATAGACACG
CCAGGACATATGGATTTCTTAGCAGAAGTATATCGTTCATTATCAGTTTTAGATGGGGCA
ATTCTACTGATTTCTGCAAAAGATGGCGTACAAGCACAAACTCGTATATTATTTCATGCA
CTTAGGAAAATGGGGATTCCCACAATCTTTTTTATCAATAAGATTGACCAAAATGGAATT
GATTTATCAACGGTTTATCAGGATATTAAAGAGAAACTTTCTGCCGAAATTGTAATCAAA
CAGAAGGTAGAACTGTATCCTAATATGTGTGTGACGAACTTTACCGAATCTGAACAATGG
GATATGGTAATAGAAGGAAATGATTACCTTTTGGAGAAATATACGTCTGGGAAATTATTG
GAAGCATTAGAACTCGAACAAGAGGAAAGCATAAGATTTCATAATTGTTCCCTGTTCCCT
GTTTATCACGGAAGTGCAAAAAACAATATAGGGATTGATAACCTTATAGAAGTGATTACG
AATAAATTTTATTCATCAACACATCGAGGTCAGTCTGAACTTTGCGGAAAAGTTTTCAAA
ATTGAGTATTCGGAAAAAAGACAGCGTCTTGCATATATACGTCTTTATAGTGGCGTACTG
CATTTGCGAGATCCGGTTAGAATATCGGAAAAGGAAAAAATAAAAATTACAGAAATGTAT
ACTTCAATAAATGGTGAATTATGTAAAATCGATAAGGCTTATTCCGGGGAAATTGTTATT
TTGCAGAATGAGTTTTTGAAGTTAAATAGTGTTCTTGGAGATACAAAGCTATTGCCACAG
AGAGAGAGAATTGAAAATCCCCTCCCTCTGCTGCAAACGACTGTTGAACCGAGCAAACCT
CAACAAAGGGAAATGTTACTTGATGCACTTTTAGAAATCTCCGACAGTGACCCGCTTCTG
CGATATTATGTGGATTCTGCGACACATGAAATCATACTTTCTTTCTTAGGGAAAGTACAA
ATGGAAGTGACTTGTGCTCTGCTGCAAGAAAAGTATCATGTGGAGATAGAAATAAAAGAG
CCTACAGTCATTTATATGGAAAGACCGTTAAAAAAAGCAGAGTATACCATTCACATCGAA
GTTCCACCGAATCCTTTCTGGGCTTCCATTGGTCTATCTGTAGCACCGCTTCCATTAGGG
AGCGGAGTACAGTATGAGAGCTCGGTTTCTCTTGGATACTTAAATCAATCGTTTCAAAAT
GCAGTTATGGAGGGGATACGCTATGGCTGTGAACAAGGATTGTATGGTTGGAATGTGACG
GACTGTAAAATCTGTTTTAAGTATGGCTTATACTATAGCCCTGTTAGTACCCCAGCAGAT
TTTCGGATGCTTGCTCCTATTGTATTGGAACAAGTCTTAAAAAAAGCTGGAACAGAATTG
TTAGAGCCATATCTTAGTTTTAAAATTTATGCGCCACAGGAATATCTTTCACGAGCATAC
AACGATGCTCCTAAATATTGTGCGAACATCGTAGACACTCAATTGAAAAATAATGAGGTC
ATTCTTAGTGGAGAAATCCCTGCTCGGTGTATTCAAAAATATCGTAGTGATTTAACTTTC
TTTACAAATGGACGTAGTGTTTGTTTAACAGAGTTAAAAGGGTACCATGTTACTACCGGT
GAACCTGTTTGCCAGCCCCGTCGTCCAAATAGTCGGATAGATAAAGTACGATATATGTTC
AATAAAATAACTTAG
>78865|VNM11-60|Neisseria_gonorrhoeae||Neisseria_gonorrhoeae:1-1935
ATGGAGGAAAATCACATGAAAATTATTAATATTGGAGTTTTAGCTCATGTTGATGCAGGA
AAAACTACCTTAACAGAAAGCTTATTATATAACAGTGGAGCGATTACAGAATTAGGAAGC
GTGGACAAAGGTACAACGAGGACGGATAATACGCTTTTAGAACGTCAGAGAGGAATTACA
ATTCAGACAGGAATAACCTCTTTTCAGTGGGAAAATACGAAGGTGAACATCATAGACACG
CCAGGACATATGGATTTCTTAGCAGAAGTATATCGTTCATTATCAGTTTTAGATGGGGCA
ATTCTACTGATTTCTGCAAAAGATGGCGTACAAGCACAAACTCGTATATTATTTCATGCA
CTTAGGAAAATGGGGATTCCCACAATCTTTTTTATCAATAAGATTGACCAAAATGGAATT
GATTTATCAACGGTTTATCAGGATATTAAAGAGAAACTTTCTGCCGAAATTGTAATCAAA
CAGAAGGTAGAACTGTATCCTAATATGTGTGTGACGAACTTTACCGAATCTGAACAATGG
GATATGGTAATAGAAGGAAATGATTACCTTTTGGAGAAATATACGTCTGGGAAATTATTG
GAAGCATTAGAACTCGAACAAGAGGAAAGCATAAGATTTCATAATTGTTCCCTGTTCCCT
GTTTATCACGGAAGTGCAAAAAACAATATAGGGATTGATAACCTTATAGAAGTGATTACG
AATAAATTTTATTCATCAACACATCGAGGTCAGTCTGAACTTTGCGGAAAAGTTTTCAAA
ATTGAGTATTCGGAAAAAAGACAGCGTCTTGCATATATACGTCTTTATAGTGGCGTACTG
CATTTGCGAGATCCGGTTAGAATATCGGAAAAGGAAAAAATAAAAATTACAGAAATGTAT
ACTTCAATAAATGGTGAATTATGTAAAATCGATAAGGCTTATTCCGGGGAAATTGTTATT
TTGCAGAATGAGTTTTTGAAGTTAAATAGTGTTCTTGGAGATACAAAGCTATTGCCACAG
AGAGAGAGAATTGAAAATCCCCTCCCTCTGCTGCAAACGACTGTTGAACCGAGCAAACCT
CAACAAAGGGAAATGTTACTTGATGCACTTTTAGAAATCTCCGACAGTGACCCGCTTCTG
CGATATTATGTGGATTCTGCGACACATGAAATCATACTTTCTTTCTTAGGGAAAGTACAA
ATGGAAGTGACTTGTGCTCTGCTGCAAGAAAAGTATCATGTGGAGATAGAAATAAAAGAG
CCTACAGTCATTTATATGGAAAGACCGTTAAAAAAAGCAGAGTATACCATTCACATCGAA
GTTCCACCGAATCCTTTCTGGGCTTCCATTGGTCTATCTGTAGCACCGCTTCCATTAGGG
AGCGGAGTACAGTATGAGAGCTCGGTTTCTCTTGGATACTTAAATCAATCGTTTCAAAAT
GCAGTTATGGAGGGGATACGCTATGGCTGTGAACAAGGATTGTATGGTTGGAATGTGACG
GACTGTAAAATCTGTTTTAAGTATGGCTTATACTATAGCCCTGTTAGTACCCCAGCAGAT
TTTCGGATGCTTGCTCCTATTGTATTGGAACAAGTCTTAAAAAAAGCTGGAACAGAATTG
TTAGAGCCATATCTTAGTTTTAAAATTTATGCGCCACAGGAATATCTTTCACGAGCATAC
AACGATGCTCCTAAATATTGTGCGAACATCGTAGACACTCAATTGAAAAATAATGAGGTC
ATTCTTAGTGGAGAAATCCCTGCTCGGTGTATTCAAAAATATCGTAGTGATTTAACTTTC
TTTACAAATGGACGTAGTGTTTGTTTAACAGAGTTAAAAGGGTACCATGTTACTACCGGT
GAACCTGTTTGCCAGCCCCGTCGTCCAAATAGTCGGATAGATAAAGTACGATATATGTTC
AATAAAATAACTTAG
>78867|VNM11-62|Neisseria_gonorrhoeae||Neisseria_gonorrhoeae:1-1935
ATGGAGGAAAATCACATGAAAATTATTAATATTGGAGTTTTAGCTCATGTTGATGCAGGA
AAAACTACCTTAACAGAAAGCTTATTATATAACAGTGGAGCGATTACAGAATTAGGAAGC
GTGGACAAAGGTACAACGAGGACGGATAATACGCTTTTAGAACGTCAGAGAGGAATTACA
ATTCAGACAGGAATAACCTCTTTTCAGTGGGAAAATACGAAGGTGAACATCATAGACACG
CCAGGACATATGGATTTCTTAGCAGAAGTATATCGTTCATTATCAGTTTTAGATGGGGCA
ATTCTACTGATTTCTGCAAAAGATGGCGTACAAGCACAAACTCGTATATTATTTCATGCA
CTTAGGAAAATGGGGATTCCCACAATCTTTTTTATCAATAAGATTGACCAAAATGGAATT
GATTTATCAACGGTTTATCAGGATATTAAAGAGAAACTTTCTGCCGAAATTGTAATCAAA
CAGAAGGTAGAACTGTATCCTAATATGTGTGTGACGAACTTTACCGAATCTGAACAATGG
GATATGGTAATAGAAGGAAATGATTACCTTTTGGAGAAATATACGTCTGGGAAATTATTG
GAAGCATTAGAACTCGAACAAGAGGAAAGCATAAGATTTCATAATTGTTCCCTGTTCCCT
GTTTATCACGGAAGTGCAAAAAACAATATAGGGATTGATAACCTTATAGAAGTGATTACG
AATAAATTTTATTCATCAACACATCGAGGTCAGTCTGAACTTTGCGGAAAAGTTTTCAAA
ATTGAGTATTCGGAAAAAAGACAGCGTCTTGCATATATACGTCTTTATAGTGGCGTACTG
CATTTGCGAGATCCGGTTAGAATATCGGAAAAGGAAAAAATAAAAATTACAGAAATGTAT
ACTTCAATAAATGGTGAATTATGTAAAATCGATAAGGCTTATTCCGGGGAAATTGTTATT
TTGCAGAATGAGTTTTTGAAGTTAAATAGTGTTCTTGGAGATACAAAGCTATTGCCACAG
AGAGAGAGAATTGAAAATCCCCTCCCTCTGCTGCAAACGACTGTTGAACCGAGCAAACCT
CAACAAAGGGAAATGTTACTTGATGCACTTTTAGAAATCTCCGACAGTGACCCGCTTCTG
CGATATTATGTGGATTCTGCGACACATGAAATCATACTTTCTTTCTTAGGGAAAGTACAA
ATGGAAGTGACTTGTGCTCTGCTGCAAGAAAAGTATCATGTGGAGATAGAAATAAAAGAG
CCTACAGTCATTTATATGGAAAGACCGTTAAAAAAAGCAGAGTATACCATTCACATCGAA
GTTCCACCGAATCCTTTCTGGGCTTCCATTGGTCTATCTGTAGCACCGCTTCCATTAGGG
AGCGGAGTACAGTATGAGAGCTCGGTTTCTCTTGGATACTTAAATCAATCGTTTCAAAAT
GCAGTTATGGAGGGGATACGCTATGGCTGTGAACAAGGATTGTATGGTTGGAATGTGACG
GACTGTAAAATCTGTTTTAAGTATGGCTTATACTATAGCCCTGTTAGTACCCCAGCAGAT
TTTCGGATGCTTGCTCCTATTGTATTGGAACAAGTCTTAAAAAAAGCTGGAACAGAATTG
TTAGAGCCATATCTTAGTTTTAAAATTTATGCGCCACAGGAATATCTTTCACGAGCATAC
AACGATGCTCCTAAATATTGTGCGAACATCGTAGACACTCAATTGAAAAATAATGAGGTC
ATTCTTAGTGGAGAAATCCCTGCTCGGTGTATTCAAAAATATCGTAGTGATTTAACTTTC
TTTACAAATGGACGTAGTGTTTGTTTAACAGAGTTAAAAGGGTACCATGTTACTACCGGT
GAACCTGTTTGCCAGCCCCGTCGTCCAAATAGTCGGATAGATAAAGTACGATATATGTTC
AATAAAATAACTTAG
>78872|VNM11-67|Neisseria_gonorrhoeae||Neisseria_gonorrhoeae:1-1935
ATGGAGGAAAATCACATGAAAATTATTAATATTGGAGTTTTAGCTCATGTTGATGCAGGA
AAAACTACCTTAACAGAAAGCTTATTATATAACAGTGGAGCGATTACAGAATTAGGAAGC
GTGGACAAAGGTACAACGAGGACGGATAATACGCTTTTAGAACGTCAGAGAGGAATTACA
ATTCAGACAGGAATAACCTCTTTTCAGTGGGAAAATACGAAGGTGAACATCATAGACACG
CCAGGACATATGGATTTCTTAGCAGAAGTATATCGTTCATTATCAGTTTTAGATGGGGCA
ATTCTACTGATTTCTGCAAAAGATGGCGTACAAGCACAAACTCGTATATTATTTCATGCA
CTTAGGAAAATGGGGATTCCCACAATCTTTTTTATCAATAAGATTGACCAAAATGGAATT
GATTTATCAACGGTTTATCAGGATATTAAAGAGAAACTTTCTGCCGAAATTGTAATCAAA
CAGAAGGTAGAACTGTATCCTAATATGTGTGTGACGAACTTTACCGAATCTGAACAATGG
GATATGGTAATAGAAGGAAATGATTACCTTTTGGAGAAATATACGTCTGGGAAATTATTG
GAAGCATTAGAACTCGAACAAGAGGAAAGCATAAGATTTCATAATTGTTCCCTGTTCCCT
GTTTATCACGGAAGTGCAAAAAACAATATAGGGATTGATAACCTTATAGAAGTGATTACG
AATAAATTTTATTCATCAACACATCGAGGTCAGTCTGAACTTTGCGGAAAAGTTTTCAAA
ATTGAGTATTCGGAAAAAAGACAGCGTCTTGCATATATACGTCTTTATAGTGGCGTACTG
CATTTGCGAGATCCGGTTAGAATATCGGAAAAGGAAAAAATAAAAATTACAGAAATGTAT
ACTTCAATAAATGGTGAATTATGTAAAATCGATAAGGCTTATTCCGGGGAAATTGTTATT
TTGCAGAATGAGTTTTTGAAGTTAAATAGTGTTCTTGGAGATACAAAGCTATTGCCACAG
AGAGAGAGAATTGAAAATCCCCTCCCTCTGCTGCAAACGACTGTTGAACCGAGCAAACCT
CAACAAAGGGAAATGTTACTTGATGCACTTTTAGAAATCTCCGACAGTGACCCGCTTCTG
CGATATTATGTGGATTCTGCGACACATGAAATCATACTTTCTTTCTTAGGGAAAGTACAA
ATGGAAGTGACTTGTGCTCTGCTGCAAGAAAAGTATCATGTGGAGATAGAAATAAAAGAG
CCTACAGTCATTTATATGGAAAGACCGTTAAAAAAAGCAGAGTATACCATTCACATCGAA
GTTCCACCGAATCCTTTCTGGGCTTCCATTGGTCTATCTGTAGCACCGCTTCCATTAGGG
AGCGGAGTACAGTATGAGAGCTCGGTTTCTCTTGGATACTTAAATCAATCGTTTCAAAAT
GCAGTTATGGAGGGGATACGCTATGGCTGTGAACAAGGATTGTATGGTTGGAATGTGACG
GACTGTAAAATCTGTTTTAAGTATGGCTTATACTATAGCCCTGTTAGTACCCCAGCAGAT
TTTCGGATGCTTGCTCCTATTGTATTGGAACAAGTCTTAAAAAAAGCTGGAACAGAATTG
TTAGAGCCATATCTTAGTTTTAAAATTTATGCGCCACAGGAATATCTTTCACGAGCATAC
AACGATGCTCCTAAATATTGTGCGAACATCGTAGACACTCAATTGAAAAATAATGAGGTC
ATTCTTAGTGGAGAAATCCCTGCTCGGTGTATTCAAAAATATCGTAGTGATTTAACTTTC
TTTACAAATGGACGTAGTGTTTGTTTAACAGAGTTAAAAGGGTACCATGTTACTACCGGT
GAACCTGTTTGCCAGCCCCGTCGTCCAAATAGTCGGATAGATAAAGTACGATATATGTTC
AATAAAATAACTTAG
>78874|VNM11-69|Neisseria_gonorrhoeae||Neisseria_gonorrhoeae:1-1935
ATGGAGGAAAATCACATGAAAATTATTAATATTGGAGTTTTAGCTCATGTTGATGCAGGA
AAAACTACCTTAACAGAAAGCTTATTATATAACAGTGGAGCGATTACAGAATTAGGAAGC
GTGGACAAAGGTACAACGAGGACGGATAATACGCTTTTAGAACGTCAGAGAGGAATTACA
ATTCAGACAGGAATAACCTCTTTTCAGTGGGAAAATACGAAGGTGAACATCATAGACACG
CCAGGACATATGGATTTCTTAGCAGAAGTATATCGTTCATTATCAGTTTTAGATGGGGCA
ATTCTACTGATTTCTGCAAAAGATGGCGTACAAGCACAAACTCGTATATTATTTCATGCA
CTTAGGAAAATGGGGATTCCCACAATCTTTTTTATCAATAAGATTGACCAAAATGGAATT
GATTTATCAACGGTTTATCAGGATATTAAAGAGAAACTTTCTGCCGAAATTGTAATCAAA
CAGAAGGTAGAACTGTATCCTAATATGTGTGTGACGAACTTTACCGAATCTGAACAATGG
GATATGGTAATAGAAGGAAATGATTACCTTTTGGAGAAATATACGTCTGGGAAATTATTG
GAAGCATTAGAACTCGAACAAGAGGAAAGCATAAGATTTCATAATTGTTCCCTGTTCCCT
GTTTATCACGGAAGTGCAAAAAACAATATAGGGATTGATAACCTTATAGAAGTGATTACG
AATAAATTTTATTCATCAACACATCGAGGTCAGTCTGAACTTTGCGGAAAAGTTTTCAAA
ATTGAGTATTCGGAAAAAAGACAGCGTCTTGCATATATACGTCTTTATAGTGGCGTACTG
CATTTGCGAGATCCGGTTAGAATATCGGAAAAGGAAAAAATAAAAATTACAGAAATGTAT
ACTTCAATAAATGGTGAATTATGTAAAATCGATAAGGCTTATTCCGGGGAAATTGTTATT
TTGCAGAATGAGTTTTTGAAGTTAAATAGTGTTCTTGGAGATACAAAGCTATTGCCACAG
AGAGAGAGAATTGAAAATCCCCTCCCTCTGCTGCAAACGACTGTTGAACCGAGCAAACCT
CAACAAAGGGAAATGTTACTTGATGCACTTTTAGAAATCTCCGACAGTGACCCGCTTCTG
CGATATTATGTGGATTCTGCGACACATGAAATCATACTTTCTTTCTTAGGGAAAGTACAA
ATGGAAGTGACTTGTGCTCTGCTGCAAGAAAAGTATCATGTGGAGATAGAAATAAAAGAG
CCTACAGTCATTTATATGGAAAGACCGTTAAAAAAAGCAGAGTATACCATTCACATCGAA
GTTCCACCGAATCCTTTCTGGGCTTCCATTGGTCTATCTGTAGCACCGCTTCCATTAGGG
AGCGGAGTACAGTATGAGAGCTCGGTTTCTCTTGGATACTTAAATCAATCGTTTCAAAAT
GCAGTTATGGAGGGGATACGCTATGGCTGTGAACAAGGATTGTATGGTTGGAATGTGACG
GACTGTAAAATCTGTTTTAAGTATGGCTTATACTATAGCCCTGTTAGTACCCCAGCAGAT
TTTCGGATGCTTGCTCCTATTGTATTGGAACAAGTCTTAAAAAAAGCTGGAACAGAATTG
TTAGAGCCATATCTTAGTTTTAAAATTTATGCGCCACAGGAATATCTTTCACGAGCATAC
AACGATGCTCCTAAATATTGTGCGAACATCGTAGACACTCAATTGAAAAATAATGAGGTC
ATTCTTAGTGGAGAAATCCCTGCTCGGTGTATTCAAAAATATCGTAGTGATTTAACTTTC
TTTACAAATGGACGTAGTGTTTGTTTAACAGAGTTAAAAGGGTACCATGTTACTACCGGT
GAACCTGTTTGCCAGCCCCGTCGTCCAAATAGTCGGATAGATAAAGTACGATATATGTTC
AATAAAATAACTTAG
>78882|VNM11-76|Neisseria_gonorrhoeae||Neisseria_gonorrhoeae:1-1935
ATGGAGGAAAATCACATGAAAATTATTAATATTGGAGTTTTAGCTCATGTTGATGCAGGA
AAAACTACCTTAACAGAAAGCTTATTATATAACAGTGGAGCGATTACAGAATTAGGAAGC
GTGGACAAAGGTACAACGAGGACGGATAATACGCTTTTAGAACGTCAGAGAGGAATTACA
ATTCAGACAGGAATAACCTCTTTTCAGTGGGAAAATACGAAGGTGAACATCATAGACACG
CCAGGACATATGGATTTCTTAGCAGAAGTATATCGTTCATTATCAGTTTTAGATGGGGCA
ATTCTACTGATTTCTGCAAAAGATGGCGTACAAGCACAAACTCGTATATTATTTCATGCA
CTTAGGAAAATGGGGATTCCCACAATCTTTTTTATCAATAAGATTGACCAAAATGGAATT
GATTTATCAACGGTTTATCAGGATATTAAAGAGAAACTTTCTGCCGAAATTGTAATCAAA
CAGAAGGTAGAACTGTATCCTAATATGTGTGTGACGAACTTTACCGAATCTGAACAATGG
GATATGGTAATAGAAGGAAATGATTACCTTTTGGAGAAATATACGTCTGGGAAATTATTG
GAAGCATTAGAACTCGAACAAGAGGAAAGCATAAGATTTCATAATTGTTCCCTGTTCCCT
GTTTATCACGGAAGTGCAAAAAACAATATAGGGATTGATAACCTTATAGAAGTGATTACG
AATAAATTTTATTCATCAACACATCGAGGTCAGTCTGAACTTTGCGGAAAAGTTTTCAAA
ATTGAGTATTCGGAAAAAAGACAGCGTCTTGCATATATACGTCTTTATAGTGGCGTACTG
CATTTGCGAGATCCGGTTAGAATATCGGAAAAGGAAAAAATAAAAATTACAGAAATGTAT
ACTTCAATAAATGGTGAATTATGTAAAATCGATAAGGCTTATTCCGGGGAAATTGTTATT
TTGCAGAATGAGTTTTTGAAGTTAAATAGTGTTCTTGGAGATACAAAGCTATTGCCACAG
AGAGAGAGAATTGAAAATCCCCTCCCTCTGCTGCAAACGACTGTTGAACCGAGCAAACCT
CAACAAAGGGAAATGTTACTTGATGCACTTTTAGAAATCTCCGACAGTGACCCGCTTCTG
CGATATTATGTGGATTCTGCGACACATGAAATCATACTTTCTTTCTTAGGGAAAGTACAA
ATGGAAGTGACTTGTGCTCTGCTGCAAGAAAAGTATCATGTGGAGATAGAAATAAAAGAG
CCTACAGTCATTTATATGGAAAGACCGTTAAAAAAAGCAGAGTATACCATTCACATCGAA
GTTCCACCGAATCCTTTCTGGGCTTCCATTGGTCTATCTGTAGCACCGCTTCCATTAGGG
AGCGGAGTACAGTATGAGAGCTCGGTTTCTCTTGGATACTTAAATCAATCGTTTCAAAAT
GCAGTTATGGAGGGGATACGCTATGGCTGTGAACAAGGATTGTATGGTTGGAATGTGACG
GACTGTAAAATCTGTTTTAAGTATGGCTTATACTATAGCCCTGTTAGTACCCCAGCAGAT
TTTCGGATGCTTGCTCCTATTGTATTGGAACAAGTCTTAAAAAAAGCTGGAACAGAATTG
TTAGAGCCATATCTTAGTTTTAAAATTTATGCGCCACAGGAATATCTTTCACGAGCATAC
AACGATGCTCCTAAATATTGTGCGAACATCGTAGACACTCAATTGAAAAATAATGAGGTC
ATTCTTAGTGGAGAAATCCCTGCTCGGTGTATTCAAAAATATCGTAGTGATTTAACTTTC
TTTACAAATGGACGTAGTGTTTGTTTAACAGAGTTAAAAGGGTACCATGTTACTACCGGT
GAACCTGTTTGCCAGCCCCGTCGTCCAAATAGTCGGATAGATAAAGTACGATATATGTTC
AATAAAATAACTTAG
>78886|VNM11-8|Neisseria_gonorrhoeae||Neisseria_gonorrhoeae:1-1935
ATGGAGGAAAATCACATGAAAATTATTAATATTGGAGTTTTAGCTCATGTTGATGCAGGA
AAAACTACCTTAACAGAAAGCTTATTATATAACAGTGGAGCGATTACAGAATTAGGAAGC
GTGGACAAAGGTACAACGAGGACGGATAATACGCTTTTAGAACGTCAGAGAGGAATTACA
ATTCAGACAGGAATAACCTCTTTTCAGTGGGAAAATACGAAGGTGAACATCATAGACACG
CCAGGACATATGGATTTCTTAGCAGAAGTATATCGTTCATTATCAGTTTTAGATGGGGCA
ATTCTACTGATTTCTGCAAAAGATGGCGTACAAGCACAAACTCGTATATTATTTCATGCA
CTTAGGAAAATGGGGATTCCCACAATCTTTTTTATCAATAAGATTGACCAAAATGGAATT
GATTTATCAACGGTTTATCAGGATATTAAAGAGAAACTTTCTGCCGAAATTGTAATCAAA
CAGAAGGTAGAACTGTATCCTAATATGTGTGTGACGAACTTTACCGAATCTGAACAATGG
GATATGGTAATAGAAGGAAATGATTACCTTTTGGAGAAATATACGTCTGGGAAATTATTG
GAAGCATTAGAACTCGAACAAGAGGAAAGCATAAGATTTCATAATTGTTCCCTGTTCCCT
GTTTATCACGGAAGTGCAAAAAACAATATAGGGATTGATAACCTTATAGAAGTGATTACG
AATAAATTTTATTCATCAACACATCGAGGTCAGTCTGAACTTTGCGGAAAAGTTTTCAAA
ATTGAGTATTCGGAAAAAAGACAGCGTCTTGCATATATACGTCTTTATAGTGGCGTACTG
CATTTGCGAGATCCGGTTAGAATATCGGAAAAGGAAAAAATAAAAATTACAGAAATGTAT
ACTTCAATAAATGGTGAATTATGTAAAATCGATAAGGCTTATTCCGGGGAAATTGTTATT
TTGCAGAATGAGTTTTTGAAGTTAAATAGTGTTCTTGGAGATACAAAGCTATTGCCACAG
AGAGAGAGAATTGAAAATCCCCTCCCTCTGCTGCAAACGACTGTTGAACCGAGCAAACCT
CAACAAAGGGAAATGTTACTTGATGCACTTTTAGAAATCTCCGACAGTGACCCGCTTCTG
CGATATTATGTGGATTCTGCGACACATGAAATCATACTTTCTTTCTTAGGGAAAGTACAA
ATGGAAGTGACTTGTGCTCTGCTGCAAGAAAAGTATCATGTGGAGATAGAAATAAAAGAG
CCTACAGTCATTTATATGGAAAGACCGTTAAAAAAAGCAGAGTATACCATTCACATCGAA
GTTCCACCGAATCCTTTCTGGGCTTCCATTGGTCTATCTGTAGCACCGCTTCCATTAGGG
AGCGGAGTACAGTATGAGAGCTCGGTTTCTCTTGGATACTTAAATCAATCGTTTCAAAAT
GCAGTTATGGAGGGGATACGCTATGGCTGTGAACAAGGATTGTATGGTTGGAATGTGACG
GACTGTAAAATCTGTTTTAAGTATGGCTTATACTATAGCCCTGTTAGTACCCCAGCAGAT
TTTCGGATGCTTGCTCCTATTGTATTGGAACAAGTCTTAAAAAAAGCTGGAACAGAATTG
TTAGAGCCATATCTTAGTTTTAAAATTTATGCGCCACAGGAATATCTTTCACGAGCATAC
AACGATGCTCCTAAATATTGTGCGAACATCGTAGACACTCAATTGAAAAATAATGAGGTC
ATTCTTAGTGGAGAAATCCCTGCTCGGTGTATTCAAAAATATCGTAGTGATTTAACTTTC
TTTACAAATGGACGTAGTGTTTGTTTAACAGAGTTAAAAGGGTACCATGTTACTACCGGT
GAACCTGTTTGCCAGCCCCGTCGTCCAAATAGTCGGATAGATAAAGTACGATATATGTTC
AATAAAATAACTTAG
>78890|VNM11-83|Neisseria_gonorrhoeae||Neisseria_gonorrhoeae:1-1935
ATGGAGGAAAATCACATGAAAATTATTAATATTGGAGTTTTAGCTCATGTTGATGCAGGA
AAAACTACCTTAACAGAAAGCTTATTATATAACAGTGGAGCGATTACAGAATTAGGAAGC
GTGGACAAAGGTACAACGAGGACGGATAATACGCTTTTAGAACGTCAGAGAGGAATTACA
ATTCAGACAGGAATAACCTCTTTTCAGTGGGAAAATACGAAGGTGAACATCATAGACACG
CCAGGACATATGGATTTCTTAGCAGAAGTATATCGTTCATTATCAGTTTTAGATGGGGCA
ATTCTACTGATTTCTGCAAAAGATGGCGTACAAGCACAAACTCGTATATTATTTCATGCA
CTTAGGAAAATGGGGATTCCCACAATCTTTTTTATCAATAAGATTGACCAAAATGGAATT
GATTTATCAACGGTTTATCAGGATATTAAAGAGAAACTTTCTGCCGAAATTGTAATCAAA
CAGAAGGTAGAACTGTATCCTAATATGTGTGTGACGAACTTTACCGAATCTGAACAATGG
GATATGGTAATAGAAGGAAATGATTACCTTTTGGAGAAATATACGTCTGGGAAATTATTG
GAAGCATTAGAACTCGAACAAGAGGAAAGCATAAGATTTCATAATTGTTCCCTGTTCCCT
GTTTATCACGGAAGTGCAAAAAACAATATAGGGATTGATAACCTTATAGAAGTGATTACG
AATAAATTTTATTCATCAACACATCGAGGTCAGTCTGAACTTTGCGGAAAAGTTTTCAAA
ATTGAGTATTCGGAAAAAAGACAGCGTCTTGCATATATACGTCTTTATAGTGGCGTACTG
CATTTGCGAGATCCGGTTAGAATATCGGAAAAGGAAAAAATAAAAATTACAGAAATGTAT
ACTTCAATAAATGGTGAATTATGTAAAATCGATAAGGCTTATTCCGGGGAAATTGTTATT
TTGCAGAATGAGTTTTTGAAGTTAAATAGTGTTCTTGGAGATACAAAGCTATTGCCACAG
AGAGAGAGAATTGAAAATCCCCTCCCTCTGCTGCAAACGACTGTTGAACCGAGCAAACCT
CAACAAAGGGAAATGTTACTTGATGCACTTTTAGAAATCTCCGACAGTGACCCGCTTCTG
CGATATTATGTGGATTCTGCGACACATGAAATCATACTTTCTTTCTTAGGGAAAGTACAA
ATGGAAGTGACTTGTGCTCTGCTGCAAGAAAAGTATCATGTGGAGATAGAAATAAAAGAG
CCTACAGTCATTTATATGGAAAGACCGTTAAAAAAAGCAGAGTATACCATTCACATCGAA
GTTCCACCGAATCCTTTCTGGGCTTCCATTGGTCTATCTGTAGCACCGCTTCCATTAGGG
AGCGGAGTACAGTATGAGAGCTCGGTTTCTCTTGGATACTTAAATCAATCGTTTCAAAAT
GCAGTTATGGAGGGGATACGCTATGGCTGTGAACAAGGATTGTATGGTTGGAATGTGACG
GACTGTAAAATCTGTTTTAAGTATGGCTTATACTATAGCCCTGTTAGTACCCCAGCAGAT
TTTCGGATGCTTGCTCCTATTGTATTGGAACAAGTCTTAAAAAAAGCTGGAACAGAATTG
TTAGAGCCATATCTTAGTTTTAAAATTTATGCGCCACAGGAATATCTTTCACGAGCATAC
AACGATGCTCCTAAATATTGTGCGAACATCGTAGACACTCAATTGAAAAATAATGAGGTC
ATTCTTAGTGGAGAAATCCCTGCTCGGTGTATTCAAAAATATCGTAGTGATTTAACTTTC
TTTACAAATGGACGTAGTGTTTGTTTAACAGAGTTAAAAGGGTACCATGTTACTACCGGT
GAACCTGTTTGCCAGCCCCGTCGTCCAAATAGTCGGATAGATAAAGTACGATATATGTTC
AATAAAATAACTTAG
>78891|VNM11-84|Neisseria_gonorrhoeae||Neisseria_gonorrhoeae:1-1935
ATGGAGGAAAATCACATGAAAATTATTAATATTGGAGTTTTAGCTCATGTTGATGCAGGA
AAAACTACCTTAACAGAAAGCTTATTATATAACAGTGGAGCGATTACAGAATTAGGAAGC
GTGGACAAAGGTACAACGAGGACGGATAATACGCTTTTAGAACGTCAGAGAGGAATTACA
ATTCAGACAGGAATAACCTCTTTTCAGTGGGAAAATACGAAGGTGAACATCATAGACACG
CCAGGACATATGGATTTCTTAGCAGAAGTATATCGTTCATTATCAGTTTTAGATGGGGCA
ATTCTACTGATTTCTGCAAAAGATGGCGTACAAGCACAAACTCGTATATTATTTCATGCA
CTTAGGAAAATGGGGATTCCCACAATCTTTTTTATCAATAAGATTGACCAAAATGGAATT
GATTTATCAACGGTTTATCAGGATATTAAAGAGAAACTTTCTGCCGAAATTGTAATCAAA
CAGAAGGTAGAACTGTATCCTAATATGTGTGTGACGAACTTTACCGAATCTGAACAATGG
GATATGGTAATAGAAGGAAATGATTACCTTTTGGAGAAATATACGTCTGGGAAATTATTG
GAAGCATTAGAACTCGAACAAGAGGAAAGCATAAGATTTCATAATTGTTCCCTGTTCCCT
GTTTATCACGGAAGTGCAAAAAACAATATAGGGATTGATAACCTTATAGAAGTGATTACG
AATAAATTTTATTCATCAACACATCGAGGTCAGTCTGAACTTTGCGGAAAAGTTTTCAAA
ATTGAGTATTCGGAAAAAAGACAGCGTCTTGCATATATACGTCTTTATAGTGGCGTACTG
CATTTGCGAGATCCGGTTAGAATATCGGAAAAGGAAAAAATAAAAATTACAGAAATGTAT
ACTTCAATAAATGGTGAATTATGTAAAATCGATAAGGCTTATTCCGGGGAAATTGTTATT
TTGCAGAATGAGTTTTTGAAGTTAAATAGTGTTCTTGGAGATACAAAGCTATTGCCACAG
AGAGAGAGAATTGAAAATCCCCTCCCTCTGCTGCAAACGACTGTTGAACCGAGCAAACCT
CAACAAAGGGAAATGTTACTTGATGCACTTTTAGAAATCTCCGACAGTGACCCGCTTCTG
CGATATTATGTGGATTCTGCGACACATGAAATCATACTTTCTTTCTTAGGGAAAGTACAA
ATGGAAGTGACTTGTGCTCTGCTGCAAGAAAAGTATCATGTGGAGATAGAAATAAAAGAG
CCTACAGTCATTTATATGGAAAGACCGTTAAAAAAAGCAGAGTATACCATTCACATCGAA
GTTCCACCGAATCCTTTCTGGGCTTCCATTGGTCTATCTGTAGCACCGCTTCCATTAGGG
AGCGGAGTACAGTATGAGAGCTCGGTTTCTCTTGGATACTTAAATCAATCGTTTCAAAAT
GCAGTTATGGAGGGGATACGCTATGGCTGTGAACAAGGATTGTATGGTTGGAATGTGACG
GACTGTAAAATCTGTTTTAAGTATGGCTTATACTATAGCCCTGTTAGTACCCCAGCAGAT
TTTCGGATGCTTGCTCCTATTGTATTGGAACAAGTCTTAAAAAAAGCTGGAACAGAATTG
TTAGAGCCATATCTTAGTTTTAAAATTTATGCGCCACAGGAATATCTTTCACGAGCATAC
AACGATGCTCCTAAATATTGTGCGAACATCGTAGACACTCAATTGAAAAATAATGAGGTC
ATTCTTAGTGGAGAAATCCCTGCTCGGTGTATTCAAAAATATCGTAGTGATTTAACTTTC
TTTACAAATGGACGTAGTGTTTGTTTAACAGAGTTAAAAGGGTACCATGTTACTACCGGT
GAACCTGTTTGCCAGCCCCGTCGTCCAAATAGTCGGATAGATAAAGTACGATATATGTTC
AATAAAATAACTTAG
>78892|VNM11-85|Neisseria_gonorrhoeae||Neisseria_gonorrhoeae:1-1935
ATGGAGGAAAATCACATGAAAATTATTAATATTGGAGTTTTAGCTCATGTTGATGCAGGA
AAAACTACCTTAACAGAAAGCTTATTATATAACAGTGGAGCGATTACAGAATTAGGAAGC
GTGGACAAAGGTACAACGAGGACGGATAATACGCTTTTAGAACGTCAGAGAGGAATTACA
ATTCAGACAGGAATAACCTCTTTTCAGTGGGAAAATACGAAGGTGAACATCATAGACACG
CCAGGACATATGGATTTCTTAGCAGAAGTATATCGTTCATTATCAGTTTTAGATGGGGCA
ATTCTACTGATTTCTGCAAAAGATGGCGTACAAGCACAAACTCGTATATTATTTCATGCA
CTTAGGAAAATGGGGATTCCCACAATCTTTTTTATCAATAAGATTGACCAAAATGGAATT
GATTTATCAACGGTTTATCAGGATATTAAAGAGAAACTTTCTGCCGAAATTGTAATCAAA
CAGAAGGTAGAACTGTATCCTAATATGTGTGTGACGAACTTTACCGAATCTGAACAATGG
GATATGGTAATAGAAGGAAATGATTACCTTTTGGAGAAATATACGTCTGGGAAATTATTG
GAAGCATTAGAACTCGAACAAGAGGAAAGCATAAGATTTCATAATTGTTCCCTGTTCCCT
GTTTATCACGGAAGTGCAAAAAACAATATAGGGATTGATAACCTTATAGAAGTGATTACG
AATAAATTTTATTCATCAACACATCGAGGTCAGTCTGAACTTTGCGGAAAAGTTTTCAAA
ATTGAGTATTCGGAAAAAAGACAGCGTCTTGCATATATACGTCTTTATAGTGGCGTACTG
CATTTGCGAGATCCGGTTAGAATATCGGAAAAGGAAAAAATAAAAATTACAGAAATGTAT
ACTTCAATAAATGGTGAATTATGTAAAATCGATAAGGCTTATTCCGGGGAAATTGTTATT
TTGCAGAATGAGTTTTTGAAGTTAAATAGTGTTCTTGGAGATACAAAGCTATTGCCACAG
AGAGAGAGAATTGAAAATCCCCTCCCTCTGCTGCAAACGACTGTTGAACCGAGCAAACCT
CAACAAAGGGAAATGTTACTTGATGCACTTTTAGAAATCTCCGACAGTGACCCGCTTCTG
CGATATTATGTGGATTCTGCGACACATGAAATCATACTTTCTTTCTTAGGGAAAGTACAA
ATGGAAGTGACTTGTGCTCTGCTGCAAGAAAAGTATCATGTGGAGATAGAAATAAAAGAG
CCTACAGTCATTTATATGGAAAGACCGTTAAAAAAAGCAGAGTATACCATTCACATCGAA
GTTCCACCGAATCCTTTCTGGGCTTCCATTGGTCTATCTGTAGCACCGCTTCCATTAGGG
AGCGGAGTACAGTATGAGAGCTCGGTTTCTCTTGGATACTTAAATCAATCGTTTCAAAAT
GCAGTTATGGAGGGGATACGCTATGGCTGTGAACAAGGATTGTATGGTTGGAATGTGACG
GACTGTAAAATCTGTTTTAAGTATGGCTTATACTATAGCCCTGTTAGTACCCCAGCAGAT
TTTCGGATGCTTGCTCCTATTGTATTGGAACAAGTCTTAAAAAAAGCTGGAACAGAATTG
TTAGAGCCATATCTTAGTTTTAAAATTTATGCGCCACAGGAATATCTTTCACGAGCATAC
AACGATGCTCCTAAATATTGTGCGAACATCGTAGACACTCAATTGAAAAATAATGAGGTC
ATTCTTAGTGGAGAAATCCCTGCTCGGTGTATTCAAAAATATCGTAGTGATTTAACTTTC
TTTACAAATGGACGTAGTGTTTGTTTAACAGAGTTAAAAGGGTACCATGTTACTACCGGT
GAACCTGTTTGCCAGCCCCGTCGTCCAAATAGTCGGATAGATAAAGTACGATATATGTTC
AATAAAATAACTTAG
>78894|VNM11-87|Neisseria_gonorrhoeae||Neisseria_gonorrhoeae:1-1935
ATGGAGGAAAATCACATGAAAATTATTAATATTGGAGTTTTAGCTCATGTTGATGCAGGA
AAAACTACCTTAACAGAAAGCTTATTATATAACAGTGGAGCGATTACAGAATTAGGAAGC
GTGGACAAAGGTACAACGAGGACGGATAATACGCTTTTAGAACGTCAGAGAGGAATTACA
ATTCAGACAGGAATAACCTCTTTTCAGTGGGAAAATACGAAGGTGAACATCATAGACACG
CCAGGACATATGGATTTCTTAGCAGAAGTATATCGTTCATTATCAGTTTTAGATGGGGCA
ATTCTACTGATTTCTGCAAAAGATGGCGTACAAGCACAAACTCGTATATTATTTCATGCA
CTTAGGAAAATGGGGATTCCCACAATCTTTTTTATCAATAAGATTGACCAAAATGGAATT
GATTTATCAACGGTTTATCAGGATATTAAAGAGAAACTTTCTGCCGAAATTGTAATCAAA
CAGAAGGTAGAACTGTATCCTAATATGTGTGTGACGAACTTTACCGAATCTGAACAATGG
GATATGGTAATAGAAGGAAATGATTACCTTTTGGAGAAATATACGTCTGGGAAATTATTG
GAAGCATTAGAACTCGAACAAGAGGAAAGCATAAGATTTCATAATTGTTCCCTGTTCCCT
GTTTATCACGGAAGTGCAAAAAACAATATAGGGATTGATAACCTTATAGAAGTGATTACG
AATAAATTTTATTCATCAACACATCGAGGTCAGTCTGAACTTTGCGGAAAAGTTTTCAAA
ATTGAGTATTCGGAAAAAAGACAGCGTCTTGCATATATACGTCTTTATAGTGGCGTACTG
CATTTGCGAGATCCGGTTAGAATATCGGAAAAGGAAAAAATAAAAATTACAGAAATGTAT
ACTTCAATAAATGGTGAATTATGTAAAATCGATAAGGCTTATTCCGGGGAAATTGTTATT
TTGCAGAATGAGTTTTTGAAGTTAAATAGTGTTCTTGGAGATACAAAGCTATTGCCACAG
AGAGAGAGAATTGAAAATCCCCTCCCTCTGCTGCAAACGACTGTTGAACCGAGCAAACCT
CAACAAAGGGAAATGTTACTTGATGCACTTTTAGAAATCTCCGACAGTGACCCGCTTCTG
CGATATTATGTGGATTCTGCGACACATGAAATCATACTTTCTTTCTTAGGGAAAGTACAA
ATGGAAGTGACTTGTGCTCTGCTGCAAGAAAAGTATCATGTGGAGATAGAAATAAAAGAG
CCTACAGTCATTTATATGGAAAGACCGTTAAAAAAAGCAGAGTATACCATTCACATCGAA
GTTCCACCGAATCCTTTCTGGGCTTCCATTGGTCTATCTGTAGCACCGCTTCCATTAGGG
AGCGGAGTACAGTATGAGAGCTCGGTTTCTCTTGGATACTTAAATCAATCGTTTCAAAAT
GCAGTTATGGAGGGGATACGCTATGGCTGTGAACAAGGATTGTATGGTTGGAATGTGACG
GACTGTAAAATCTGTTTTAAGTATGGCTTATACTATAGCCCTGTTAGTACCCCAGCAGAT
TTTCGGATGCTTGCTCCTATTGTATTGGAACAAGTCTTAAAAAAAGCTGGAACAGAATTG
TTAGAGCCATATCTTAGTTTTAAAATTTATGCGCCACAGGAATATCTTTCACGAGCATAC
AACGATGCTCCTAAATATTGTGCGAACATCGTAGACACTCAATTGAAAAATAATGAGGTC
ATTCTTAGTGGAGAAATCCCTGCTCGGTGTATTCAAAAATATCGTAGTGATTTAACTTTC
TTTACAAATGGACGTAGTGTTTGTTTAACAGAGTTAAAAGGGTACCATGTTACTACCGGT
GAACCTGTTTGCCAGCCCCGTCGTCCAAATAGTCGGATAGATAAAGTACGATATATGTTC
AATAAAATAACTTAG
>78896|VNM11-89|Neisseria_gonorrhoeae||Neisseria_gonorrhoeae:1-1935
ATGGAGGAAAATCACATGAAAATTATTAATATTGGAGTTTTAGCTCATGTTGATGCAGGA
AAAACTACCTTAACAGAAAGCTTATTATATAACAGTGGAGCGATTACAGAATTAGGAAGC
GTGGACAAAGGTACAACGAGGACGGATAATACGCTTTTAGAACGTCAGAGAGGAATTACA
ATTCAGACAGGAATAACCTCTTTTCAGTGGGAAAATACGAAGGTGAACATCATAGACACG
CCAGGACATATGGATTTCTTAGCAGAAGTATATCGTTCATTATCAGTTTTAGATGGGGCA
ATTCTACTGATTTCTGCAAAAGATGGCGTACAAGCACAAACTCGTATATTATTTCATGCA
CTTAGGAAAATGGGGATTCCCACAATCTTTTTTATCAATAAGATTGACCAAAATGGAATT
GATTTATCAACGGTTTATCAGGATATTAAAGAGAAACTTTCTGCCGAAATTGTAATCAAA
CAGAAGGTAGAACTGTATCCTAATATGTGTGTGACGAACTTTACCGAATCTGAACAATGG
GATATGGTAATAGAAGGAAATGATTACCTTTTGGAGAAATATACGTCTGGGAAATTATTG
GAAGCATTAGAACTCGAACAAGAGGAAAGCATAAGATTTCATAATTGTTCCCTGTTCCCT
GTTTATCACGGAAGTGCAAAAAACAATATAGGGATTGATAACCTTATAGAAGTGATTACG
AATAAATTTTATTCATCAACACATCGAGGTCAGTCTGAACTTTGCGGAAAAGTTTTCAAA
ATTGAGTATTCGGAAAAAAGACAGCGTCTTGCATATATACGTCTTTATAGTGGCGTACTG
CATTTGCGAGATCCGGTTAGAATATCGGAAAAGGAAAAAATAAAAATTACAGAAATGTAT
ACTTCAATAAATGGTGAATTATGTAAAATCGATAAGGCTTATTCCGGGGAAATTGTTATT
TTGCAGAATGAGTTTTTGAAGTTAAATAGTGTTCTTGGAGATACAAAGCTATTGCCACAG
AGAGAGAGAATTGAAAATCCCCTCCCTCTGCTGCAAACGACTGTTGAACCGAGCAAACCT
CAACAAAGGGAAATGTTACTTGATGCACTTTTAGAAATCTCCGACAGTGACCCGCTTCTG
CGATATTATGTGGATTCTGCGACACATGAAATCATACTTTCTTTCTTAGGGAAAGTACAA
ATGGAAGTGACTTGTGCTCTGCTGCAAGAAAAGTATCATGTGGAGATAGAAATAAAAGAG
CCTACAGTCATTTATATGGAAAGACCGTTAAAAAAAGCAGAGTATACCATTCACATCGAA
GTTCCACCGAATCCTTTCTGGGCTTCCATTGGTCTATCTGTAGCACCGCTTCCATTAGGG
AGCGGAGTACAGTATGAGAGCTCGGTTTCTCTTGGATACTTAAATCAATCGTTTCAAAAT
GCAGTTATGGAGGGGATACGCTATGGCTGTGAACAAGGATTGTATGGTTGGAATGTGACG
GACTGTAAAATCTGTTTTAAGTATGGCTTATACTATAGCCCTGTTAGTACCCCAGCAGAT
TTTCGGATGCTTGCTCCTATTGTATTGGAACAAGTCTTAAAAAAAGCTGGAACAGAATTG
TTAGAGCCATATCTTAGTTTTAAAATTTATGCGCCACAGGAATATCTTTCACGAGCATAC
AACGATGCTCCTAAATATTGTGCGAACATCGTAGACACTCAATTGAAAAATAATGAGGTC
ATTCTTAGTGGAGAAATCCCTGCTCGGTGTATTCAAAAATATCGTAGTGATTTAACTTTC
TTTACAAATGGACGTAGTGTTTGTTTAACAGAGTTAAAAGGGTACCATGTTACTACCGGT
GAACCTGTTTGCCAGCCCCGTCGTCCAAATAGTCGGATAGATAAAGTACGATATATGTTC
AATAAAATAACTTAG
>78897|VNM11-9|Neisseria_gonorrhoeae||Neisseria_gonorrhoeae:1-1935
ATGGAGGAAAATCACATGAAAATTATTAATATTGGAGTTTTAGCTCATGTTGATGCAGGA
AAAACTACCTTAACAGAAAGCTTATTATATAACAGTGGAGCGATTACAGAATTAGGAAGC
GTGGACAAAGGTACAACGAGGACGGATAATACGCTTTTAGAACGTCAGAGAGGAATTACA
ATTCAGACAGGAATAACCTCTTTTCAGTGGGAAAATACGAAGGTGAACATCATAGACACG
CCAGGACATATGGATTTCTTAGCAGAAGTATATCGTTCATTATCAGTTTTAGATGGGGCA
ATTCTACTGATTTCTGCAAAAGATGGCGTACAAGCACAAACTCGTATATTATTTCATGCA
CTTAGGAAAATGGGGATTCCCACAATCTTTTTTATCAATAAGATTGACCAAAATGGAATT
GATTTATCAACGGTTTATCAGGATATTAAAGAGAAACTTTCTGCCGAAATTGTAATCAAA
CAGAAGGTAGAACTGTATCCTAATATGTGTGTGACGAACTTTACCGAATCTGAACAATGG
GATATGGTAATAGAAGGAAATGATTACCTTTTGGAGAAATATACGTCTGGGAAATTATTG
GAAGCATTAGAACTCGAACAAGAGGAAAGCATAAGATTTCATAATTGTTCCCTGTTCCCT
GTTTATCACGGAAGTGCAAAAAACAATATAGGGATTGATAACCTTATAGAAGTGATTACG
AATAAATTTTATTCATCAACACATCGAGGTCAGTCTGAACTTTGCGGAAAAGTTTTCAAA
ATTGAGTATTCGGAAAAAAGACAGCGTCTTGCATATATACGTCTTTATAGTGGCGTACTG
CATTTGCGAGATCCGGTTAGAATATCGGAAAAGGAAAAAATAAAAATTACAGAAATGTAT
ACTTCAATAAATGGTGAATTATGTAAAATCGATAAGGCTTATTCCGGGGAAATTGTTATT
TTGCAGAATGAGTTTTTGAAGTTAAATAGTGTTCTTGGAGATACAAAGCTATTGCCACAG
AGAGAGAGAATTGAAAATCCCCTCCCTCTGCTGCAAACGACTGTTGAACCGAGCAAACCT
CAACAAAGGGAAATGTTACTTGATGCACTTTTAGAAATCTCCGACAGTGACCCGCTTCTG
CGATATTATGTGGATTCTGCGACACATGAAATCATACTTTCTTTCTTAGGGAAAGTACAA
ATGGAAGTGACTTGTGCTCTGCTGCAAGAAAAGTATCATGTGGAGATAGAAATAAAAGAG
CCTACAGTCATTTATATGGAAAGACCGTTAAAAAAAGCAGAGTATACCATTCACATCGAA
GTTCCACCGAATCCTTTCTGGGCTTCCATTGGTCTATCTGTAGCACCGCTTCCATTAGGG
AGCGGAGTACAGTATGAGAGCTCGGTTTCTCTTGGATACTTAAATCAATCGTTTCAAAAT
GCAGTTATGGAGGGGATACGCTATGGCTGTGAACAAGGATTGTATGGTTGGAATGTGACG
GACTGTAAAATCTGTTTTAAGTATGGCTTATACTATAGCCCTGTTAGTACCCCAGCAGAT
TTTCGGATGCTTGCTCCTATTGTATTGGAACAAGTCTTAAAAAAAGCTGGAACAGAATTG
TTAGAGCCATATCTTAGTTTTAAAATTTATGCGCCACAGGAATATCTTTCACGAGCATAC
AACGATGCTCCTAAATATTGTGCGAACATCGTAGACACTCAATTGAAAAATAATGAGGTC
ATTCTTAGTGGAGAAATCCCTGCTCGGTGTATTCAAAAATATCGTAGTGATTTAACTTTC
TTTACAAATGGACGTAGTGTTTGTTTAACAGAGTTAAAAGGGTACCATGTTACTACCGGT
GAACCTGTTTGCCAGCCCCGTCGTCCAAATAGTCGGATAGATAAAGTACGATATATGTTC
AATAAAATAACTTAG
>78898|VNM11-90|Neisseria_gonorrhoeae||Neisseria_gonorrhoeae:1-1935
ATGGAGGAAAATCACATGAAAATTATTAATATTGGAGTTTTAGCTCATGTTGATGCAGGA
AAAACTACCTTAACAGAAAGCTTATTATATAACAGTGGAGCGATTACAGAATTAGGAAGC
GTGGACAAAGGTACAACGAGGACGGATAATACGCTTTTAGAACGTCAGAGAGGAATTACA
ATTCAGACAGGAATAACCTCTTTTCAGTGGGAAAATACGAAGGTGAACATCATAGACACG
CCAGGACATATGGATTTCTTAGCAGAAGTATATCGTTCATTATCAGTTTTAGATGGGGCA
ATTCTACTGATTTCTGCAAAAGATGGCGTACAAGCACAAACTCGTATATTATTTCATGCA
CTTAGGAAAATGGGGATTCCCACAATCTTTTTTATCAATAAGATTGACCAAAATGGAATT
GATTTATCAACGGTTTATCAGGATATTAAAGAGAAACTTTCTGCCGAAATTGTAATCAAA
CAGAAGGTAGAACTGTATCCTAATATGTGTGTGACGAACTTTACCGAATCTGAACAATGG
GATATGGTAATAGAAGGAAATGATTACCTTTTGGAGAAATATACGTCTGGGAAATTATTG
GAAGCATTAGAACTCGAACAAGAGGAAAGCATAAGATTTCATAATTGTTCCCTGTTCCCT
GTTTATCACGGAAGTGCAAAAAACAATATAGGGATTGATAACCTTATAGAAGTGATTACG
AATAAATTTTATTCATCAACACATCGAGGTCAGTCTGAACTTTGCGGAAAAGTTTTCAAA
ATTGAGTATTCGGAAAAAAGACAGCGTCTTGCATATATACGTCTTTATAGTGGCGTACTG
CATTTGCGAGATCCGGTTAGAATATCGGAAAAGGAAAAAATAAAAATTACAGAAATGTAT
ACTTCAATAAATGGTGAATTATGTAAAATCGATAAGGCTTATTCCGGGGAAATTGTTATT
TTGCAGAATGAGTTTTTGAAGTTAAATAGTGTTCTTGGAGATACAAAGCTATTGCCACAG
AGAGAGAGAATTGAAAATCCCCTCCCTCTGCTGCAAACGACTGTTGAACCGAGCAAACCT
CAACAAAGGGAAATGTTACTTGATGCACTTTTAGAAATCTCCGACAGTGACCCGCTTCTG
CGATATTATGTGGATTCTGCGACACATGAAATCATACTTTCTTTCTTAGGGAAAGTACAA
ATGGAAGTGACTTGTGCTCTGCTGCAAGAAAAGTATCATGTGGAGATAGAAATAAAAGAG
CCTACAGTCATTTATATGGAAAGACCGTTAAAAAAAGCAGAGTATACCATTCACATCGAA
GTTCCACCGAATCCTTTCTGGGCTTCCATTGGTCTATCTGTAGCACCGCTTCCATTAGGG
AGCGGAGTACAGTATGAGAGCTCGGTTTCTCTTGGATACTTAAATCAATCGTTTCAAAAT
GCAGTTATGGAGGGGATACGCTATGGCTGTGAACAAGGATTGTATGGTTGGAATGTGACG
GACTGTAAAATCTGTTTTAAGTATGGCTTATACTATAGCCCTGTTAGTACCCCAGCAGAT
TTTCGGATGCTTGCTCCTATTGTATTGGAACAAGTCTTAAAAAAAGCTGGAACAGAATTG
TTAGAGCCATATCTTAGTTTTAAAATTTATGCGCCACAGGAATATCTTTCACGAGCATAC
AACGATGCTCCTAAATATTGTGCGAACATCGTAGACACTCAATTGAAAAATAATGAGGTC
ATTCTTAGTGGAGAAATCCCTGCTCGGTGTATTCAAAAATATCGTAGTGATTTAACTTTC
TTTACAAATGGACGTAGTGTTTGTTTAACAGAGTTAAAAGGGTACCATGTTACTACCGGT
GAACCTGTTTGCCAGCCCCGTCGTCCAAATAGTCGGATAGATAAAGTACGATATATGTTC
AATAAAATAACTTAG
>78900|VNM11-92|Neisseria_gonorrhoeae||Neisseria_gonorrhoeae:1-1935
ATGGAGGAAAATCACATGAAAATTATTAATATTGGAGTTTTAGCTCATGTTGATGCAGGA
AAAACTACCTTAACAGAAAGCTTATTATATAACAGTGGAGCGATTACAGAATTAGGAAGC
GTGGACAAAGGTACAACGAGGACGGATAATACGCTTTTAGAACGTCAGAGAGGAATTACA
ATTCAGACAGGAATAACCTCTTTTCAGTGGGAAAATACGAAGGTGAACATCATAGACACG
CCAGGACATATGGATTTCTTAGCAGAAGTATATCGTTCATTATCAGTTTTAGATGGGGCA
ATTCTACTGATTTCTGCAAAAGATGGCGTACAAGCACAAACTCGTATATTATTTCATGCA
CTTAGGAAAATGGGGATTCCCACAATCTTTTTTATCAATAAGATTGACCAAAATGGAATT
GATTTATCAACGGTTTATCAGGATATTAAAGAGAAACTTTCTGCCGAAATTGTAATCAAA
CAGAAGGTAGAACTGTATCCTAATATGTGTGTGACGAACTTTACCGAATCTGAACAATGG
GATATGGTAATAGAAGGAAATGATTACCTTTTGGAGAAATATACGTCTGGGAAATTATTG
GAAGCATTAGAACTCGAACAAGAGGAAAGCATAAGATTTCATAATTGTTCCCTGTTCCCT
GTTTATCACGGAAGTGCAAAAAACAATATAGGGATTGATAACCTTATAGAAGTGATTACG
AATAAATTTTATTCATCAACACATCGAGGTCAGTCTGAACTTTGCGGAAAAGTTTTCAAA
ATTGAGTATTCGGAAAAAAGACAGCGTCTTGCATATATACGTCTTTATAGTGGCGTACTG
CATTTGCGAGATCCGGTTAGAATATCGGAAAAGGAAAAAATAAAAATTACAGAAATGTAT
ACTTCAATAAATGGTGAATTATGTAAAATCGATAAGGCTTATTCCGGGGAAATTGTTATT
TTGCAGAATGAGTTTTTGAAGTTAAATAGTGTTCTTGGAGATACAAAGCTATTGCCACAG
AGAGAGAGAATTGAAAATCCCCTCCCTCTGCTGCAAACGACTGTTGAACCGAGCAAACCT
CAACAAAGGGAAATGTTACTTGATGCACTTTTAGAAATCTCCGACAGTGACCCGCTTCTG
CGATATTATGTGGATTCTGCGACACATGAAATCATACTTTCTTTCTTAGGGAAAGTACAA
ATGGAAGTGACTTGTGCTCTGCTGCAAGAAAAGTATCATGTGGAGATAGAAATAAAAGAG
CCTACAGTCATTTATATGGAAAGACCGTTAAAAAAAGCAGAGTATACCATTCACATCGAA
GTTCCACCGAATCCTTTCTGGGCTTCCATTGGTCTATCTGTAGCACCGCTTCCATTAGGG
AGCGGAGTACAGTATGAGAGCTCGGTTTCTCTTGGATACTTAAATCAATCGTTTCAAAAT
GCAGTTATGGAGGGGATACGCTATGGCTGTGAACAAGGATTGTATGGTTGGAATGTGACG
GACTGTAAAATCTGTTTTAAGTATGGCTTATACTATAGCCCTGTTAGTACCCCAGCAGAT
TTTCGGATGCTTGCTCCTATTGTATTGGAACAAGTCTTAAAAAAAGCTGGAACAGAATTG
TTAGAGCCATATCTTAGTTTTAAAATTTATGCGCCACAGGAATATCTTTCACGAGCATAC
AACGATGCTCCTAAATATTGTGCGAACATCGTAGACACTCAATTGAAAAATAATGAGGTC
ATTCTTAGTGGAGAAATCCCTGCTCGGTGTATTCAAAAATATCGTAGTGATTTAACTTTC
TTTACAAATGGACGTAGTGTTTGTTTAACAGAGTTAAAAGGGTACCATGTTACTACCGGT
GAACCTGTTTGCCAGCCCCGTCGTCCAAATAGTCGGATAGATAAAGTACGATATATGTTC
AATAAAATAACTTAG
>78908|VNM16-1|Neisseria_gonorrhoeae||Neisseria_gonorrhoeae:1-1935
ATGGAGGAAAATCACATGAAAATTATTAATATTGGAGTTTTAGCTCATGTTGATGCAGGA
AAAACTACCTTAACAGAAAGCTTATTATATAACAGTGGAGCGATTACAGAATTAGGAAGC
GTGGACAAAGGTACAACGAGGACGGATAATACGCTTTTAGAACGTCAGAGAGGAATTACA
ATTCAGACAGGAATAACCTCTTTTCAGTGGGAAAATACGAAGGTGAACATCATAGACACG
CCAGGACATATGGATTTCTTAGCAGAAGTATATCGTTCATTATCAGTTTTAGATGGGGCA
ATTCTACTGATTTCTGCAAAAGATGGCGTACAAGCACAAACTCGTATATTATTTCATGCA
CTTAGGAAAATGGGGATTCCCACAATCTTTTTTATCAATAAGATTGACCAAAATGGAATT
GATTTATCAACGGTTTATCAGGATATTAAAGAGAAACTTTCTGCCGAAATTGTAATCAAA
CAGAAGGTAGAACTGTATCCTAATATGTGTGTGACGAACTTTACCGAATCTGAACAATGG
GATATGGTAATAGAAGGAAATGATTACCTTTTGGAGAAATATACGTCTGGGAAATTATTG
GAAGCATTAGAACTCGAACAAGAGGAAAGCATAAGATTTCATAATTGTTCCCTGTTCCCT
GTTTATCACGGAAGTGCAAAAAACAATATAGGGATTGATAACCTTATAGAAGTGATTACG
AATAAATTTTATTCATCAACACATCGAGGTCAGTCTGAACTTTGCGGAAAAGTTTTCAAA
ATTGAGTATTCGGAAAAAAGACAGCGTCTTGCATATATACGTCTTTATAGTGGCGTACTG
CATTTGCGAGATCCGGTTAGAATATCGGAAAAGGAAAAAATAAAAATTACAGAAATGTAT
ACTTCAATAAATGGTGAATTATGTAAAATCGATAAGGCTTATTCCGGGGAAATTGTTATT
TTGCAGAATGAGTTTTTGAAGTTAAATAGTGTTCTTGGAGATACAAAGCTATTGCCACAG
AGAGAGAGAATTGAAAATCCCCTCCCTCTGCTGCAAACGACTGTTGAACCGAGCAAACCT
CAACAAAGGGAAATGTTACTTGATGCACTTTTAGAAATCTCCGACAGTGACCCGCTTCTG
CGATATTATGTGGATTCTGCGACACATGAAATCATACTTTCTTTCTTAGGGAAAGTACAA
ATGGAAGTGACTTGTGCTCTGCTGCAAGAAAAGTATCATGTGGAGATAGAAATAAAAGAG
CCTACAGTCATTTATATGGAAAGACCGTTAAAAAAAGCAGAGTATACCATTCACATCGAA
GTTCCACCGAATCCTTTCTGGGCTTCCATTGGTCTATCTGTAGCACCGCTTCCATTAGGG
AGCGGAGTACAGTATGAGAGCTCGGTTTCTCTTGGATACTTAAATCAATCGTTTCAAAAT
GCAGTTATGGAGGGGATACGCTATGGCTGTGAACAAGGATTGTATGGTTGGAATGTGACG
GACTGTAAAATCTGTTTTAAGTATGGCTTATACTATAGCCCTGTTAGTACCCCAGCAGAT
TTTCGGATGCTTGCTCCTATTGTATTGGAACAAGTCTTAAAAAAAGCTGGAACAGAATTG
TTAGAGCCATATCTTAGTTTTAAAATTTATGCGCCACAGGAATATCTTTCACGAGCATAC
AACGATGCTCCTAAATATTGTGCGAACATCGTAGACACTCAATTGAAAAATAATGAGGTC
ATTCTTAGTGGAGAAATCCCTGCTCGGTGTATTCAAAAATATCGTAGTGATTTAACTTTC
TTTACAAATGGACGTAGTGTTTGTTTAACAGAGTTAAAAGGGTACCATGTTACTACCGGT
GAACCTGTTTGCCAGCCCCGTCGTCCAAATAGTCGGATAGATAAAGTACGATATATGTTC
AATAAAATAACTTAG
>78917|VNM16-107|Neisseria_gonorrhoeae||Neisseria_gonorrhoeae:1-1935
ATGGAGGAAAATCACATGAAAATTATTAATATTGGAGTTTTAGCTCATGTTGATGCAGGA
AAAACTACCTTAACAGAAAGCTTATTATATAACAGTGGAGCGATTACAGAATTAGGAAGC
GTGGACAAAGGTACAACGAGGACGGATAATACGCTTTTAGAACGTCAGAGAGGAATTACA
ATTCAGACAGGAATAACCTCTTTTCAGTGGGAAAATACGAAGGTGAACATCATAGACACG
CCAGGACATATGGATTTCTTAGCAGAAGTATATCGTTCATTATCAGTTTTAGATGGGGCA
ATTCTACTGATTTCTGCAAAAGATGGCGTACAAGCACAAACTCGTATATTATTTCATGCA
CTTAGGAAAATGGGGATTCCCACAATCTTTTTTATCAATAAGATTGACCAAAATGGAATT
GATTTATCAACGGTTTATCAGGATATTAAAGAGAAACTTTCTGCCGAAATTGTAATCAAA
CAGAAGGTAGAACTGTATCCTAATATGTGTGTGACGAACTTTACCGAATCTGAACAATGG
GATATGGTAATAGAAGGAAATGATTACCTTTTGGAGAAATATACGTCTGGGAAATTATTG
GAAGCATTAGAACTCGAACAAGAGGAAAGCATAAGATTTCATAATTGTTCCCTGTTCCCT
GTTTATCACGGAAGTGCAAAAAACAATATAGGGATTGATAACCTTATAGAAGTGATTACG
AATAAATTTTATTCATCAACACATCGAGGTCAGTCTGAACTTTGCGGAAAAGTTTTCAAA
ATTGAGTATTCGGAAAAAAGACAGCGTCTTGCATATATACGTCTTTATAGTGGCGTACTG
CATTTGCGAGATCCGGTTAGAATATCGGAAAAGGAAAAAATAAAAATTACAGAAATGTAT
ACTTCAATAAATGGTGAATTATGTAAAATCGATAAGGCTTATTCCGGGGAAATTGTTATT
TTGCAGAATGAGTTTTTGAAGTTAAATAGTGTTCTTGGAGATACAAAGCTATTGCCACAG
AGAGAGAGAATTGAAAATCCCCTCCCTCTGCTGCAAACGACTGTTGAACCGAGCAAACCT
CAACAAAGGGAAATGTTACTTGATGCACTTTTAGAAATCTCCGACAGTGACCCGCTTCTG
CGATATTATGTGGATTCTGCGACACATGAAATCATACTTTCTTTCTTAGGGAAAGTACAA
ATGGAAGTGACTTGTGCTCTGCTGCAAGAAAAGTATCATGTGGAGATAGAAATAAAAGAG
CCTACAGTCATTTATATGGAAAGACCGTTAAAAAAAGCAGAGTATACCATTCACATCGAA
GTTCCACCGAATCCTTTCTGGGCTTCCATTGGTCTATCTGTAGCACCGCTTCCATTAGGG
AGCGGAGTACAGTATGAGAGCTCGGTTTCTCTTGGATACTTAAATCAATCGTTTCAAAAT
GCAGTTATGGAGGGGATACGCTATGGCTGTGAACAAGGATTGTATGGTTGGAATGTGACG
GACTGTAAAATCTGTTTTAAGTATGGCTTATACTATAGCCCTGTTAGTACCCCAGCAGAT
TTTCGGATGCTTGCTCCTATTGTATTGGAACAAGTCTTAAAAAAAGCTGGAACAGAATTG
TTAGAGCCATATCTTAGTTTTAAAATTTATGCGCCACAGGAATATCTTTCACGAGCATAC
AACGATGCTCCTAAATATTGTGCGAACATCGTAGACACTCAATTGAAAAATAATGAGGTC
ATTCTTAGTGGAGAAATCCCTGCTCGGTGTATTCAAAAATATCGTAGTGATTTAACTTTC
TTTACAAATGGACGTAGTGTTTGTTTAACAGAGTTAAAAGGGTACCATGTTACTACCGGT
GAACCTGTTTGCCAGCCCCGTCGTCCAAATAGTCGGATAGATAAAGTACGATATATGTTC
AATAAAATAACTTAG
>78918|VNM16-108|Neisseria_gonorrhoeae||Neisseria_gonorrhoeae:1-1935
ATGGAGGAAAATCACATGAAAATTATTAATATTGGAGTTTTAGCTCATGTTGATGCAGGA
AAAACTACCTTAACAGAAAGCTTATTATATAACAGTGGAGCGATTACAGAATTAGGAAGC
GTGGACAAAGGTACAACGAGGACGGATAATACGCTTTTAGAACGTCAGAGAGGAATTACA
ATTCAGACAGGAATAACCTCTTTTCAGTGGGAAAATACGAAGGTGAACATCATAGACACG
CCAGGACATATGGATTTCTTAGCAGAAGTATATCGTTCATTATCAGTTTTAGATGGGGCA
ATTCTACTGATTTCTGCAAAAGATGGCGTACAAGCACAAACTCGTATATTATTTCATGCA
CTTAGGAAAATGGGGATTCCCACAATCTTTTTTATCAATAAGATTGACCAAAATGGAATT
GATTTATCAACGGTTTATCAGGATATTAAAGAGAAACTTTCTGCCGAAATTGTAATCAAA
CAGAAGGTAGAACTGTATCCTAATATGTGTGTGACGAACTTTACCGAATCTGAACAATGG
GATATGGTAATAGAAGGAAATGATTACCTTTTGGAGAAATATACGTCTGGGAAATTATTG
GAAGCATTAGAACTCGAACAAGAGGAAAGCATAAGATTTCATAATTGTTCCCTGTTCCCT
GTTTATCACGGAAGTGCAAAAAACAATATAGGGATTGATAACCTTATAGAAGTGATTACG
AATAAATTTTATTCATCAACACATCGAGGTCAGTCTGAACTTTGCGGAAAAGTTTTCAAA
ATTGAGTATTCGGAAAAAAGACAGCGTCTTGCATATATACGTCTTTATAGTGGCGTACTG
CATTTGCGAGATCCGGTTAGAATATCGGAAAAGGAAAAAATAAAAATTACAGAAATGTAT
ACTTCAATAAATGGTGAATTATGTAAAATCGATAAGGCTTATTCCGGGGAAATTGTTATT
TTGCAGAATGAGTTTTTGAAGTTAAATAGTGTTCTTGGAGATACAAAGCTATTGCCACAG
AGAGAGAGAATTGAAAATCCCCTCCCTCTGCTGCAAACGACTGTTGAACCGAGCAAACCT
CAACAAAGGGAAATGTTACTTGATGCACTTTTAGAAATCTCCGACAGTGACCCGCTTCTG
CGATATTATGTGGATTCTGCGACACATGAAATCATACTTTCTTTCTTAGGGAAAGTACAA
ATGGAAGTGACTTGTGCTCTGCTGCAAGAAAAGTATCATGTGGAGATAGAAATAAAAGAG
CCTACAGTCATTTATATGGAAAGACCGTTAAAAAAAGCAGAGTATACCATTCACATCGAA
GTTCCACCGAATCCTTTCTGGGCTTCCATTGGTCTATCTGTAGCACCGCTTCCATTAGGG
AGCGGAGTACAGTATGAGAGCTCGGTTTCTCTTGGATACTTAAATCAATCGTTTCAAAAT
GCAGTTATGGAGGGGATACGCTATGGCTGTGAACAAGGATTGTATGGTTGGAATGTGACG
GACTGTAAAATCTGTTTTAAGTATGGCTTATACTATAGCCCTGTTAGTACCCCAGCAGAT
TTTCGGATGCTTGCTCCTATTGTATTGGAACAAGTCTTAAAAAAAGCTGGAACAGAATTG
TTAGAGCCATATCTTAGTTTTAAAATTTATGCGCCACAGGAATATCTTTCACGAGCATAC
AACGATGCTCCTAAATATTGTGCGAACATCGTAGACACTCAATTGAAAAATAATGAGGTC
ATTCTTAGTGGAGAAATCCCTGCTCGGTGTATTCAAAAATATCGTAGTGATTTAACTTTC
TTTACAAATGGACGTAGTGTTTGTTTAACAGAGTTAAAAGGGTACCATGTTACTACCGGT
GAACCTGTTTGCCAGCCCCGTCGTCCAAATAGTCGGATAGATAAAGTACGATATATGTTC
AATAAAATAACTTAG
>78931|VNM16-12|Neisseria_gonorrhoeae||Neisseria_gonorrhoeae:1-1935
ATGGAGGAAAATCACATGAAAATTATTAATATTGGAGTTTTAGCTCATGTTGATGCAGGA
AAAACTACCTTAACAGAAAGCTTATTATATAACAGTGGAGCGATTACAGAATTAGGAAGC
GTGGACAAAGGTACAACGAGGACGGATAATACGCTTTTAGAACGTCAGAGAGGAATTACA
ATTCAGACAGGAATAACCTCTTTTCAGTGGGAAAATACGAAGGTGAACATCATAGACACG
CCAGGACATATGGATTTCTTAGCAGAAGTATATCGTTCATTATCAGTTTTAGATGGGGCA
ATTCTACTGATTTCTGCAAAAGATGGCGTACAAGCACAAACTCGTATATTATTTCATGCA
CTTAGGAAAATGGGGATTCCCACAATCTTTTTTATCAATAAGATTGACCAAAATGGAATT
GATTTATCAACGGTTTATCAGGATATTAAAGAGAAACTTTCTGCCGAAATTGTAATCAAA
CAGAAGGTAGAACTGTATCCTAATATGTGTGTGACGAACTTTACCGAATCTGAACAATGG
GATATGGTAATAGAAGGAAATGATTACCTTTTGGAGAAATATACGTCTGGGAAATTATTG
GAAGCATTAGAACTCGAACAAGAGGAAAGCATAAGATTTCATAATTGTTCCCTGTTCCCT
GTTTATCACGGAAGTGCAAAAAACAATATAGGGATTGATAACCTTATAGAAGTGATTACG
AATAAATTTTATTCATCAACACATCGAGGTCAGTCTGAACTTTGCGGAAAAGTTTTCAAA
ATTGAGTATTCGGAAAAAAGACAGCGTCTTGCATATATACGTCTTTATAGTGGCGTACTG
CATTTGCGAGATCCGGTTAGAATATCGGAAAAGGAAAAAATAAAAATTACAGAAATGTAT
ACTTCAATAAATGGTGAATTATGTAAAATCGATAAGGCTTATTCCGGGGAAATTGTTATT
TTGCAGAATGAGTTTTTGAAGTTAAATAGTGTTCTTGGAGATACAAAGCTATTGCCACAG
AGAGAGAGAATTGAAAATCCCCTCCCTCTGCTGCAAACGACTGTTGAACCGAGCAAACCT
CAACAAAGGGAAATGTTACTTGATGCACTTTTAGAAATCTCCGACAGTGACCCGCTTCTG
CGATATTATGTGGATTCTGCGACACATGAAATCATACTTTCTTTCTTAGGGAAAGTACAA
ATGGAAGTGACTTGTGCTCTGCTGCAAGAAAAGTATCATGTGGAGATAGAAATAAAAGAG
CCTACAGTCATTTATATGGAAAGACCGTTAAAAAAAGCAGAGTATACCATTCACATCGAA
GTTCCACCGAATCCTTTCTGGGCTTCCATTGGTCTATCTGTAGCACCGCTTCCATTAGGG
AGCGGAGTACAGTATGAGAGCTCGGTTTCTCTTGGATACTTAAATCAATCGTTTCAAAAT
GCAGTTATGGAGGGGATACGCTATGGCTGTGAACAAGGATTGTATGGTTGGAATGTGACG
GACTGTAAAATCTGTTTTAAGTATGGCTTATACTATAGCCCTGTTAGTACCCCAGCAGAT
TTTCGGATGCTTGCTCCTATTGTATTGGAACAAGTCTTAAAAAAAGCTGGAACAGAATTG
TTAGAGCCATATCTTAGTTTTAAAATTTATGCGCCACAGGAATATCTTTCACGAGCATAC
AACGATGCTCCTAAATATTGTGCGAACATCGTAGACACTCAATTGAAAAATAATGAGGTC
ATTCTTAGTGGAGAAATCCCTGCTCGGTGTATTCAAAAATATCGTAGTGATTTAACTTTC
TTTACAAATGGACGTAGTGTTTGTTTAACAGAGTTAAAAGGGTACCATGTTACTACCGGT
GAACCTGTTTGCCAGCCCCGTCGTCCAAATAGTCGGATAGATAAAGTACGATATATGTTC
AATAAAATAACTTAG
>78937|VNM16-126|Neisseria_gonorrhoeae||Neisseria_gonorrhoeae:1-1935
ATGGAGGAAAATCACATGAAAATTATTAATATTGGAGTTTTAGCTCATGTTGATGCAGGA
AAAACTACCTTAACAGAAAGCTTATTATATAACAGTGGAGCGATTACAGAATTAGGAAGC
GTGGACAAAGGTACAACGAGGACGGATAATACGCTTTTAGAACGTCAGAGAGGAATTACA
ATTCAGACAGGAATAACCTCTTTTCAGTGGGAAAATACGAAGGTGAACATCATAGACACG
CCAGGACATATGGATTTCTTAGCAGAAGTATATCGTTCATTATCAGTTTTAGATGGGGCA
ATTCTACTGATTTCTGCAAAAGATGGCGTACAAGCACAAACTCGTATATTATTTCATGCA
CTTAGGAAAATGGGGATTCCCACAATCTTTTTTATCAATAAGATTGACCAAAATGGAATT
GATTTATCAACGGTTTATCAGGATATTAAAGAGAAACTTTCTGCCGAAATTGTAATCAAA
CAGAAGGTAGAACTGTATCCTAATATGTGTGTGACGAACTTTACCGAATCTGAACAATGG
GATATGGTAATAGAAGGAAATGATTACCTTTTGGAGAAATATACGTCTGGGAAATTATTG
GAAGCATTAGAACTCGAACAAGAGGAAAGCATAAGATTTCATAATTGTTCCCTGTTCCCT
GTTTATCACGGAAGTGCAAAAAACAATATAGGGATTGATAACCTTATAGAAGTGATTACG
AATAAATTTTATTCATCAACACATCGAGGTCAGTCTGAACTTTGCGGAAAAGTTTTCAAA
ATTGAGTATTCGGAAAAAAGACAGCGTCTTGCATATATACGTCTTTATAGTGGCGTACTG
CATTTGCGAGATCCGGTTAGAATATCGGAAAAGGAAAAAATAAAAATTACAGAAATGTAT
ACTTCAATAAATGGTGAATTATGTAAAATCGATAAGGCTTATTCCGGGGAAATTGTTATT
TTGCAGAATGAGTTTTTGAAGTTAAATAGTGTTCTTGGAGATACAAAGCTATTGCCACAG
AGAGAGAGAATTGAAAATCCCCTCCCTCTGCTGCAAACGACTGTTGAACCGAGCAAACCT
CAACAAAGGGAAATGTTACTTGATGCACTTTTAGAAATCTCCGACAGTGACCCGCTTCTG
CGATATTATGTGGATTCTGCGACACATGAAATCATACTTTCTTTCTTAGGGAAAGTACAA
ATGGAAGTGACTTGTGCTCTGCTGCAAGAAAAGTATCATGTGGAGATAGAAATAAAAGAG
CCTACAGTCATTTATATGGAAAGACCGTTAAAAAAAGCAGAGTATACCATTCACATCGAA
GTTCCACCGAATCCTTTCTGGGCTTCCATTGGTCTATCTGTAGCACCGCTTCCATTAGGG
AGCGGAGTACAGTATGAGAGCTCGGTTTCTCTTGGATACTTAAATCAATCGTTTCAAAAT
GCAGTTATGGAGGGGATACGCTATGGCTGTGAACAAGGATTGTATGGTTGGAATGTGACG
GACTGTAAAATCTGTTTTAAGTATGGCTTATACTATAGCCCTGTTAGTACCCCAGCAGAT
TTTCGGATGCTTGCTCCTATTGTATTGGAACAAGTCTTAAAAAAAGCTGGAACAGAATTG
TTAGAGCCATATCTTAGTTTTAAAATTTATGCGCCACAGGAATATCTTTCACGAGCATAC
AACGATGCTCCTAAATATTGTGCGAACATCGTAGACACTCAATTGAAAAATAATGAGGTC
ATTCTTAGTGGAGAAATCCCTGCTCGGTGTATTCAAAAATATCGTAGTGATTTAACTTTC
TTTACAAATGGACGTAGTGTTTGTTTAACAGAGTTAAAAGGGTACCATGTTACTACCGGT
GAACCTGTTTGCCAGCCCCGTCGTCCAAATAGTCGGATAGATAAAGTACGATATATGTTC
AATAAAATAACTTAG
>78942|VNM16-130|Neisseria_gonorrhoeae||Neisseria_gonorrhoeae:1-1935
ATGGAGGAAAATCACATGAAAATTATTAATATTGGAGTTTTAGCTCATGTTGATGCAGGA
AAAACTACCTTAACAGAAAGCTTATTATATAACAGTGGAGCGATTACAGAATTAGGAAGC
GTGGACAAAGGTACAACGAGGACGGATAATACGCTTTTAGAACGTCAGAGAGGAATTACA
ATTCAGACAGGAATAACCTCTTTTCAGTGGGAAAATACGAAGGTGAACATCATAGACACG
CCAGGACATATGGATTTCTTAGCAGAAGTATATCGTTCATTATCAGTTTTAGATGGGGCA
ATTCTACTGATTTCTGCAAAAGATGGCGTACAAGCACAAACTCGTATATTATTTCATGCA
CTTAGGAAAATGGGGATTCCCACAATCTTTTTTATCAATAAGATTGACCAAAATGGAATT
GATTTATCAACGGTTTATCAGGATATTAAAGAGAAACTTTCTGCCGAAATTGTAATCAAA
CAGAAGGTAGAACTGTATCCTAATATGTGTGTGACGAACTTTACCGAATCTGAACAATGG
GATATGGTAATAGAAGGAAATGATTACCTTTTGGAGAAATATACGTCTGGGAAATTATTG
GAAGCATTAGAACTCGAACAAGAGGAAAGCATAAGATTTCATAATTGTTCCCTGTTCCCT
GTTTATCACGGAAGTGCAAAAAACAATATAGGGATTGATAACCTTATAGAAGTGATTACG
AATAAATTTTATTCATCAACACATCGAGGTCAGTCTGAACTTTGCGGAAAAGTTTTCAAA
ATTGAGTATTCGGAAAAAAGACAGCGTCTTGCATATATACGTCTTTATAGTGGCGTACTG
CATTTGCGAGATCCGGTTAGAATATCGGAAAAGGAAAAAATAAAAATTACAGAAATGTAT
ACTTCAATAAATGGTGAATTATGTAAAATCGATAAGGCTTATTCCGGGGAAATTGTTATT
TTGCAGAATGAGTTTTTGAAGTTAAATAGTGTTCTTGGAGATACAAAGCTATTGCCACAG
AGAGAGAGAATTGAAAATCCCCTCCCTCTGCTGCAAACGACTGTTGAACCGAGCAAACCT
CAACAAAGGGAAATGTTACTTGATGCACTTTTAGAAATCTCCGACAGTGACCCGCTTCTG
CGATATTATGTGGATTCTGCGACACATGAAATCATACTTTCTTTCTTAGGGAAAGTACAA
ATGGAAGTGACTTGTGCTCTGCTGCAAGAAAAGTATCATGTGGAGATAGAAATAAAAGAG
CCTACAGTCATTTATATGGAAAGACCGTTAAAAAAAGCAGAGTATACCATTCACATCGAA
GTTCCACCGAATCCTTTCTGGGCTTCCATTGGTCTATCTGTAGCACCGCTTCCATTAGGG
AGCGGAGTACAGTATGAGAGCTCGGTTTCTCTTGGATACTTAAATCAATCGTTTCAAAAT
GCAGTTATGGAGGGGATACGCTATGGCTGTGAACAAGGATTGTATGGTTGGAATGTGACG
GACTGTAAAATCTGTTTTAAGTATGGCTTATACTATAGCCCTGTTAGTACCCCAGCAGAT
TTTCGGATGCTTGCTCCTATTGTATTGGAACAAGTCTTAAAAAAAGCTGGAACAGAATTG
TTAGAGCCATATCTTAGTTTTAAAATTTATGCGCCACAGGAATATCTTTCACGAGCATAC
AACGATGCTCCTAAATATTGTGCGAACATCGTAGACACTCAATTGAAAAATAATGAGGTC
ATTCTTAGTGGAGAAATCCCTGCTCGGTGTATTCAAAAATATCGTAGTGATTTAACTTTC
TTTACAAATGGACGTAGTGTTTGTTTAACAGAGTTAAAAGGGTACCATGTTACTACCGGT
GAACCTGTTTGCCAGCCCCGTCGTCCAAATAGTCGGATAGATAAAGTACGATATATGTTC
AATAAAATAACTTAG
>78949|VNM16-18|Neisseria_gonorrhoeae||Neisseria_gonorrhoeae:1-1935
ATGGAGGAAAATCACATGAAAATTATTAATATTGGAGTTTTAGCTCATGTTGATGCAGGA
AAAACTACCTTAACAGAAAGCTTATTATATAACAGTGGAGCGATTACAGAATTAGGAAGC
GTGGACAAAGGTACAACGAGGACGGATAATACGCTTTTAGAACGTCAGAGAGGAATTACA
ATTCAGACAGGAATAACCTCTTTTCAGTGGGAAAATACGAAGGTGAACATCATAGACACG
CCAGGACATATGGATTTCTTAGCAGAAGTATATCGTTCATTATCAGTTTTAGATGGGGCA
ATTCTACTGATTTCTGCAAAAGATGGCGTACAAGCACAAACTCGTATATTATTTCATGCA
CTTAGGAAAATGGGGATTCCCACAATCTTTTTTATCAATAAGATTGACCAAAATGGAATT
GATTTATCAACGGTTTATCAGGATATTAAAGAGAAACTTTCTGCCGAAATTGTAATCAAA
CAGAAGGTAGAACTGTATCCTAATATGTGTGTGACGAACTTTACCGAATCTGAACAATGG
GATATGGTAATAGAAGGAAATGATTACCTTTTGGAGAAATATACGTCTGGGAAATTATTG
GAAGCATTAGAACTCGAACAAGAGGAAAGCATAAGATTTCATAATTGTTCCCTGTTCCCT
GTTTATCACGGAAGTGCAAAAAACAATATAGGGATTGATAACCTTATAGAAGTGATTACG
AATAAATTTTATTCATCAACACATCGAGGTCAGTCTGAACTTTGCGGAAAAGTTTTCAAA
ATTGAGTATTCGGAAAAAAGACAGCGTCTTGCATATATACGTCTTTATAGTGGCGTACTG
CATTTGCGAGATCCGGTTAGAATATCGGAAAAGGAAAAAATAAAAATTACAGAAATGTAT
ACTTCAATAAATGGTGAATTATGTAAAATCGATAAGGCTTATTCCGGGGAAATTGTTATT
TTGCAGAATGAGTTTTTGAAGTTAAATAGTGTTCTTGGAGATACAAAGCTATTGCCACAG
AGAGAGAGAATTGAAAATCCCCTCCCTCTGCTGCAAACGACTGTTGAACCGAGCAAACCT
CAACAAAGGGAAATGTTACTTGATGCACTTTTAGAAATCTCCGACAGTGACCCGCTTCTG
CGATATTATGTGGATTCTGCGACACATGAAATCATACTTTCTTTCTTAGGGAAAGTACAA
ATGGAAGTGACTTGTGCTCTGCTGCAAGAAAAGTATCATGTGGAGATAGAAATAAAAGAG
CCTACAGTCATTTATATGGAAAGACCGTTAAAAAAAGCAGAGTATACCATTCACATCGAA
GTTCCACCGAATCCTTTCTGGGCTTCCATTGGTCTATCTGTAGCACCGCTTCCATTAGGG
AGCGGAGTACAGTATGAGAGCTCGGTTTCTCTTGGATACTTAAATCAATCGTTTCAAAAT
GCAGTTATGGAGGGGATACGCTATGGCTGTGAACAAGGATTGTATGGTTGGAATGTGACG
GACTGTAAAATCTGTTTTAAGTATGGCTTATACTATAGCCCTGTTAGTACCCCAGCAGAT
TTTCGGATGCTTGCTCCTATTGTATTGGAACAAGTCTTAAAAAAAGCTGGAACAGAATTG
TTAGAGCCATATCTTAGTTTTAAAATTTATGCGCCACAGGAATATCTTTCACGAGCATAC
AACGATGCTCCTAAATATTGTGCGAACATCGTAGACACTCAATTGAAAAATAATGAGGTC
ATTCTTAGTGGAGAAATCCCTGCTCGGTGTATTCAAAAATATCGTAGTGATTTAACTTTC
TTTACAAATGGACGTAGTGTTTGTTTAACAGAGTTAAAAGGGTACCATGTTACTACCGGT
GAACCTGTTTGCCAGCCCCGTCGTCCAAATAGTCGGATAGATAAAGTACGATATATGTTC
AATAAAATAACTTAG
>78954|VNM16-23|Neisseria_gonorrhoeae||Neisseria_gonorrhoeae:1-1935
ATGGAGGAAAATCACATGAAAATTATTAATATTGGAGTTTTAGCTCATGTTGATGCAGGA
AAAACTACCTTAACAGAAAGCTTATTATATAACAGTGGAGCGATTACAGAATTAGGAAGC
GTGGACAAAGGTACAACGAGGACGGATAATACGCTTTTAGAACGTCAGAGAGGAATTACA
ATTCAGACAGGAATAACCTCTTTTCAGTGGGAAAATACGAAGGTGAACATCATAGACACG
CCAGGACATATGGATTTCTTAGCAGAAGTATATCGTTCATTATCAGTTTTAGATGGGGCA
ATTCTACTGATTTCTGCAAAAGATGGCGTACAAGCACAAACTCGTATATTATTTCATGCA
CTTAGGAAAATGGGGATTCCCACAATCTTTTTTATCAATAAGATTGACCAAAATGGAATT
GATTTATCAACGGTTTATCAGGATATTAAAGAGAAACTTTCTGCCGAAATTGTAATCAAA
CAGAAGGTAGAACTGTATCCTAATATGTGTGTGACGAACTTTACCGAATCTGAACAATGG
GATATGGTAATAGAAGGAAATGATTACCTTTTGGAGAAATATACGTCTGGGAAATTATTG
GAAGCATTAGAACTCGAACAAGAGGAAAGCATAAGATTTCATAATTGTTCCCTGTTCCCT
GTTTATCACGGAAGTGCAAAAAACAATATAGGGATTGATAACCTTATAGAAGTGATTACG
AATAAATTTTATTCATCAACACATCGAGGTCAGTCTGAACTTTGCGGAAAAGTTTTCAAA
ATTGAGTATTCGGAAAAAAGACAGCGTCTTGCATATATACGTCTTTATAGTGGCGTACTG
CATTTGCGAGATCCGGTTAGAATATCGGAAAAGGAAAAAATAAAAATTACAGAAATGTAT
ACTTCAATAAATGGTGAATTATGTAAAATCGATAAGGCTTATTCCGGGGAAATTGTTATT
TTGCAGAATGAGTTTTTGAAGTTAAATAGTGTTCTTGGAGATACAAAGCTATTGCCACAG
AGAGAGAGAATTGAAAATCCCCTCCCTCTGCTGCAAACGACTGTTGAACCGAGCAAACCT
CAACAAAGGGAAATGTTACTTGATGCACTTTTAGAAATCTCCGACAGTGACCCGCTTCTG
CGATATTATGTGGATTCTGCGACACATGAAATCATACTTTCTTTCTTAGGGAAAGTACAA
ATGGAAGTGACTTGTGCTCTGCTGCAAGAAAAGTATCATGTGGAGATAGAAATAAAAGAG
CCTACAGTCATTTATATGGAAAGACCGTTAAAAAAAGCAGAGTATACCATTCACATCGAA
GTTCCACCGAATCCTTTCTGGGCTTCCATTGGTCTATCTGTAGCACCGCTTCCATTAGGG
AGCGGAGTACAGTATGAGAGCTCGGTTTCTCTTGGATACTTAAATCAATCGTTTCAAAAT
GCAGTTATGGAGGGGATACGCTATGGCTGTGAACAAGGATTGTATGGTTGGAATGTGACG
GACTGTAAAATCTGTTTTAAGTATGGCTTATACTATAGCCCTGTTAGTACCCCAGCAGAT
TTTCGGATGCTTGCTCCTATTGTATTGGAACAAGTCTTAAAAAAAGCTGGAACAGAATTG
TTAGAGCCATATCTTAGTTTTAAAATTTATGCGCCACAGGAATATCTTTCACGAGCATAC
AACGATGCTCCTAAATATTGTGCGAACATCGTAGACACTCAATTGAAAAATAATGAGGTC
ATTCTTAGTGGAGAAATCCCTGCTCGGTGTATTCAAAAATATCGTAGTGATTTAACTTTC
TTTACAAATGGACGTAGTGTTTGTTTAACAGAGTTAAAAGGGTACCATGTTACTACCGGT
GAACCTGTTTGCCAGCCCCGTCGTCCAAATAGTCGGATAGATAAAGTACGATATATGTTC
AATAAAATAACTTAG
>78958|VNM16-29|Neisseria_gonorrhoeae||Neisseria_gonorrhoeae:1-1935
ATGGAGGAAAATCACATGAAAATTATTAATATTGGAGTTTTAGCTCATGTTGATGCAGGA
AAAACTACCTTAACAGAAAGCTTATTATATAACAGTGGAGCGATTACAGAATTAGGAAGC
GTGGACAAAGGTACAACGAGGACGGATAATACGCTTTTAGAACGTCAGAGAGGAATTACA
ATTCAGACAGGAATAACCTCTTTTCAGTGGGAAAATACGAAGGTGAACATCATAGACACG
CCAGGACATATGGATTTCTTAGCAGAAGTATATCGTTCATTATCAGTTTTAGATGGGGCA
ATTCTACTGATTTCTGCAAAAGATGGCGTACAAGCACAAACTCGTATATTATTTCATGCA
CTTAGGAAAATGGGGATTCCCACAATCTTTTTTATCAATAAGATTGACCAAAATGGAATT
GATTTATCAACGGTTTATCAGGATATTAAAGAGAAACTTTCTGCCGAAATTGTAATCAAA
CAGAAGGTAGAACTGTATCCTAATATGTGTGTGACGAACTTTACCGAATCTGAACAATGG
GATATGGTAATAGAAGGAAATGATTACCTTTTGGAGAAATATACGTCTGGGAAATTATTG
GAAGCATTAGAACTCGAACAAGAGGAAAGCATAAGATTTCATAATTGTTCCCTGTTCCCT
GTTTATCACGGAAGTGCAAAAAACAATATAGGGATTGATAACCTTATAGAAGTGATTACG
AATAAATTTTATTCATCAACACATCGAGGTCAGTCTGAACTTTGCGGAAAAGTTTTCAAA
ATTGAGTATTCGGAAAAAAGACAGCGTCTTGCATATATACGTCTTTATAGTGGCGTACTG
CATTTGCGAGATCCGGTTAGAATATCGGAAAAGGAAAAAATAAAAATTACAGAAATGTAT
ACTTCAATAAATGGTGAATTATGTAAAATCGATAAGGCTTATTCCGGGGAAATTGTTATT
TTGCAGAATGAGTTTTTGAAGTTAAATAGTGTTCTTGGAGATACAAAGCTATTGCCACAG
AGAGAGAGAATTGAAAATCCCCTCCCTCTGCTGCAAACGACTGTTGAACCGAGCAAACCT
CAACAAAGGGAAATGTTACTTGATGCACTTTTAGAAATCTCCGACAGTGACCCGCTTCTG
CGATATTATGTGGATTCTGCGACACATGAAATCATACTTTCTTTCTTAGGGAAAGTACAA
ATGGAAGTGACTTGTGCTCTGCTGCAAGAAAAGTATCATGTGGAGATAGAAATAAAAGAG
CCTACAGTCATTTATATGGAAAGACCGTTAAAAAAAGCAGAGTATACCATTCACATCGAA
GTTCCACCGAATCCTTTCTGGGCTTCCATTGGTCTATCTGTAGCACCGCTTCCATTAGGG
AGCGGAGTACAGTATGAGAGCTCGGTTTCTCTTGGATACTTAAATCAATCGTTTCAAAAT
GCAGTTATGGAGGGGATACGCTATGGCTGTGAACAAGGATTGTATGGTTGGAATGTGACG
GACTGTAAAATCTGTTTTAAGTATGGCTTATACTATAGCCCTGTTAGTACCCCAGCAGAT
TTTCGGATGCTTGCTCCTATTGTATTGGAACAAGTCTTAAAAAAAGCTGGAACAGAATTG
TTAGAGCCATATCTTAGTTTTAAAATTTATGCGCCACAGGAATATCTTTCACGAGCATAC
AACGATGCTCCTAAATATTGTGCGAACATCGTAGACACTCAATTGAAAAATAATGAGGTC
ATTCTTAGTGGAGAAATCCCTGCTCGGTGTATTCAAAAATATCGTAGTGATTTAACTTTC
TTTACAAATGGACGTAGTGTTTGTTTAACAGAGTTAAAAGGGTACCATGTTACTACCGGT
GAACCTGTTTGCCAGCCCCGTCGTCCAAATAGTCGGATAGATAAAGTACGATATATGTTC
AATAAAATAACTTAG
>78962|VNM16-33|Neisseria_gonorrhoeae||Neisseria_gonorrhoeae:1-1935
ATGGAGGAAAATCACATGAAAATTATTAATATTGGAGTTTTAGCTCATGTTGATGCAGGA
AAAACTACCTTAACAGAAAGCTTATTATATAACAGTGGAGCGATTACAGAATTAGGAAGC
GTGGACAAAGGTACAACGAGGACGGATAATACGCTTTTAGAACGTCAGAGAGGAATTACA
ATTCAGACAGGAATAACCTCTTTTCAGTGGGAAAATACGAAGGTGAACATCATAGACACG
CCAGGACATATGGATTTCTTAGCAGAAGTATATCGTTCATTATCAGTTTTAGATGGGGCA
ATTCTACTGATTTCTGCAAAAGATGGCGTACAAGCACAAACTCGTATATTATTTCATGCA
CTTAGGAAAATGGGGATTCCCACAATCTTTTTTATCAATAAGATTGACCAAAATGGAATT
GATTTATCAACGGTTTATCAGGATATTAAAGAGAAACTTTCTGCCGAAATTGTAATCAAA
CAGAAGGTAGAACTGTATCCTAATATGTGTGTGACGAACTTTACCGAATCTGAACAATGG
GATATGGTAATAGAAGGAAATGATTACCTTTTGGAGAAATATACGTCTGGGAAATTATTG
GAAGCATTAGAACTCGAACAAGAGGAAAGCATAAGATTTCATAATTGTTCCCTGTTCCCT
GTTTATCACGGAAGTGCAAAAAACAATATAGGGATTGATAACCTTATAGAAGTGATTACG
AATAAATTTTATTCATCAACACATCGAGGTCAGTCTGAACTTTGCGGAAAAGTTTTCAAA
ATTGAGTATTCGGAAAAAAGACAGCGTCTTGCATATATACGTCTTTATAGTGGCGTACTG
CATTTGCGAGATCCGGTTAGAATATCGGAAAAGGAAAAAATAAAAATTACAGAAATGTAT
ACTTCAATAAATGGTGAATTATGTAAAATCGATAAGGCTTATTCCGGGGAAATTGTTATT
TTGCAGAATGAGTTTTTGAAGTTAAATAGTGTTCTTGGAGATACAAAGCTATTGCCACAG
AGAGAGAGAATTGAAAATCCCCTCCCTCTGCTGCAAACGACTGTTGAACCGAGCAAACCT
CAACAAAGGGAAATGTTACTTGATGCACTTTTAGAAATCTCCGACAGTGACCCGCTTCTG
CGATATTATGTGGATTCTGCGACACATGAAATCATACTTTCTTTCTTAGGGAAAGTACAA
ATGGAAGTGACTTGTGCTCTGCTGCAAGAAAAGTATCATGTGGAGATAGAAATAAAAGAG
CCTACAGTCATTTATATGGAAAGACCGTTAAAAAAAGCAGAGTATACCATTCACATCGAA
GTTCCACCGAATCCTTTCTGGGCTTCCATTGGTCTATCTGTAGCACCGCTTCCATTAGGG
AGCGGAGTACAGTATGAGAGCTCGGTTTCTCTTGGATACTTAAATCAATCGTTTCAAAAT
GCAGTTATGGAGGGGATACGCTATGGCTGTGAACAAGGATTGTATGGTTGGAATGTGACG
GACTGTAAAATCTGTTTTAAGTATGGCTTATACTATAGCCCTGTTAGTACCCCAGCAGAT
TTTCGGATGCTTGCTCCTATTGTATTGGAACAAGTCTTAAAAAAAGCTGGAACAGAATTG
TTAGAGCCATATCTTAGTTTTAAAATTTATGCGCCACAGGAATATCTTTCACGAGCATAC
AACGATGCTCCTAAATATTGTGCGAACATCGTAGACACTCAATTGAAAAATAATGAGGTC
ATTCTTAGTGGAGAAATCCCTGCTCGGTGTATTCAAAAATATCGTAGTGATTTAACTTTC
TTTACAAATGGACGTAGTGTTTGTTTAACAGAGTTAAAAGGGTACCATGTTACTACCGGT
GAACCTGTTTGCCAGCCCCGTCGTCCAAATAGTCGGATAGATAAAGTACGATATATGTTC
AATAAAATAACTTAG
>78966|VNM16-37|Neisseria_gonorrhoeae||Neisseria_gonorrhoeae:1-1935
ATGGAGGAAAATCACATGAAAATTATTAATATTGGAGTTTTAGCTCATGTTGATGCAGGA
AAAACTACCTTAACAGAAAGCTTATTATATAACAGTGGAGCGATTACAGAATTAGGAAGC
GTGGACAAAGGTACAACGAGGACGGATAATACGCTTTTAGAACGTCAGAGAGGAATTACA
ATTCAGACAGGAATAACCTCTTTTCAGTGGGAAAATACGAAGGTGAACATCATAGACACG
CCAGGACATATGGATTTCTTAGCAGAAGTATATCGTTCATTATCAGTTTTAGATGGGGCA
ATTCTACTGATTTCTGCAAAAGATGGCGTACAAGCACAAACTCGTATATTATTTCATGCA
CTTAGGAAAATGGGGATTCCCACAATCTTTTTTATCAATAAGATTGACCAAAATGGAATT
GATTTATCAACGGTTTATCAGGATATTAAAGAGAAACTTTCTGCCGAAATTGTAATCAAA
CAGAAGGTAGAACTGTATCCTAATATGTGTGTGACGAACTTTACCGAATCTGAACAATGG
GATATGGTAATAGAAGGAAATGATTACCTTTTGGAGAAATATACGTCTGGGAAATTATTG
GAAGCATTAGAACTCGAACAAGAGGAAAGCATAAGATTTCATAATTGTTCCCTGTTCCCT
GTTTATCACGGAAGTGCAAAAAACAATATAGGGATTGATAACCTTATAGAAGTGATTACG
AATAAATTTTATTCATCAACACATCGAGGTCAGTCTGAACTTTGCGGAAAAGTTTTCAAA
ATTGAGTATTCGGAAAAAAGACAGCGTCTTGCATATATACGTCTTTATAGTGGCGTACTG
CATTTGCGAGATCCGGTTAGAATATCGGAAAAGGAAAAAATAAAAATTACAGAAATGTAT
ACTTCAATAAATGGTGAATTATGTAAAATCGATAAGGCTTATTCCGGGGAAATTGTTATT
TTGCAGAATGAGTTTTTGAAGTTAAATAGTGTTCTTGGAGATACAAAGCTATTGCCACAG
AGAGAGAGAATTGAAAATCCCCTCCCTCTGCTGCAAACGACTGTTGAACCGAGCAAACCT
CAACAAAGGGAAATGTTACTTGATGCACTTTTAGAAATCTCCGACAGTGACCCGCTTCTG
CGATATTATGTGGATTCTGCGACACATGAAATCATACTTTCTTTCTTAGGGAAAGTACAA
ATGGAAGTGACTTGTGCTCTGCTGCAAGAAAAGTATCATGTGGAGATAGAAATAAAAGAG
CCTACAGTCATTTATATGGAAAGACCGTTAAAAAAAGCAGAGTATACCATTCACATCGAA
GTTCCACCGAATCCTTTCTGGGCTTCCATTGGTCTATCTGTAGCACCGCTTCCATTAGGG
AGCGGAGTACAGTATGAGAGCTCGGTTTCTCTTGGATACTTAAATCAATCGTTTCAAAAT
GCAGTTATGGAGGGGATACGCTATGGCTGTGAACAAGGATTGTATGGTTGGAATGTGACG
GACTGTAAAATCTGTTTTAAGTATGGCTTATACTATAGCCCTGTTAGTACCCCAGCAGAT
TTTCGGATGCTTGCTCCTATTGTATTGGAACAAGTCTTAAAAAAAGCTGGAACAGAATTG
TTAGAGCCATATCTTAGTTTTAAAATTTATGCGCCACAGGAATATCTTTCACGAGCATAC
AACGATGCTCCTAAATATTGTGCGAACATCGTAGACACTCAATTGAAAAATAATGAGGTC
ATTCTTAGTGGAGAAATCCCTGCTCGGTGTATTCAAAAATATCGTAGTGATTTAACTTTC
TTTACAAATGGACGTAGTGTTTGTTTAACAGAGTTAAAAGGGTACCATGTTACTACCGGT
GAACCTGTTTGCCAGCCCCGTCGTCCAAATAGTCGGATAGATAAAGTACGATATATGTTC
AATAAAATAACTTAG
>78967|VNM16-38|Neisseria_gonorrhoeae||Neisseria_gonorrhoeae:1-1935
ATGGAGGAAAATCACATGAAAATTATTAATATTGGAGTTTTAGCTCATGTTGATGCAGGA
AAAACTACCTTAACAGAAAGCTTATTATATAACAGTGGAGCGATTACAGAATTAGGAAGC
GTGGACAAAGGTACAACGAGGACGGATAATACGCTTTTAGAACGTCAGAGAGGAATTACA
ATTCAGACAGGAATAACCTCTTTTCAGTGGGAAAATACGAAGGTGAACATCATAGACACG
CCAGGACATATGGATTTCTTAGCAGAAGTATATCGTTCATTATCAGTTTTAGATGGGGCA
ATTCTACTGATTTCTGCAAAAGATGGCGTACAAGCACAAACTCGTATATTATTTCATGCA
CTTAGGAAAATGGGGATTCCCACAATCTTTTTTATCAATAAGATTGACCAAAATGGAATT
GATTTATCAACGGTTTATCAGGATATTAAAGAGAAACTTTCTGCCGAAATTGTAATCAAA
CAGAAGGTAGAACTGTATCCTAATATGTGTGTGACGAACTTTACCGAATCTGAACAATGG
GATATGGTAATAGAAGGAAATGATTACCTTTTGGAGAAATATACGTCTGGGAAATTATTG
GAAGCATTAGAACTCGAACAAGAGGAAAGCATAAGATTTCATAATTGTTCCCTGTTCCCT
GTTTATCACGGAAGTGCAAAAAACAATATAGGGATTGATAACCTTATAGAAGTGATTACG
AATAAATTTTATTCATCAACACATCGAGGTCAGTCTGAACTTTGCGGAAAAGTTTTCAAA
ATTGAGTATTCGGAAAAAAGACAGCGTCTTGCATATATACGTCTTTATAGTGGCGTACTG
CATTTGCGAGATCCGGTTAGAATATCGGAAAAGGAAAAAATAAAAATTACAGAAATGTAT
ACTTCAATAAATGGTGAATTATGTAAAATCGATAAGGCTTATTCCGGGGAAATTGTTATT
TTGCAGAATGAGTTTTTGAAGTTAAATAGTGTTCTTGGAGATACAAAGCTATTGCCACAG
AGAGAGAGAATTGAAAATCCCCTCCCTCTGCTGCAAACGACTGTTGAACCGAGCAAACCT
CAACAAAGGGAAATGTTACTTGATGCACTTTTAGAAATCTCCGACAGTGACCCGCTTCTG
CGATATTATGTGGATTCTGCGACACATGAAATCATACTTTCTTTCTTAGGGAAAGTACAA
ATGGAAGTGACTTGTGCTCTGCTGCAAGAAAAGTATCATGTGGAGATAGAAATAAAAGAG
CCTACAGTCATTTATATGGAAAGACCGTTAAAAAAAGCAGAGTATACCATTCACATCGAA
GTTCCACCGAATCCTTTCTGGGCTTCCATTGGTCTATCTGTAGCACCGCTTCCATTAGGG
AGCGGAGTACAGTATGAGAGCTCGGTTTCTCTTGGATACTTAAATCAATCGTTTCAAAAT
GCAGTTATGGAGGGGATACGCTATGGCTGTGAACAAGGATTGTATGGTTGGAATGTGACG
GACTGTAAAATCTGTTTTAAGTATGGCTTATACTATAGCCCTGTTAGTACCCCAGCAGAT
TTTCGGATGCTTGCTCCTATTGTATTGGAACAAGTCTTAAAAAAAGCTGGAACAGAATTG
TTAGAGCCATATCTTAGTTTTAAAATTTATGCGCCACAGGAATATCTTTCACGAGCATAC
AACGATGCTCCTAAATATTGTGCGAACATCGTAGACACTCAATTGAAAAATAATGAGGTC
ATTCTTAGTGGAGAAATCCCTGCTCGGTGTATTCAAAAATATCGTAGTGATTTAACTTTC
TTTACAAATGGACGTAGTGTTTGTTTAACAGAGTTAAAAGGGTACCATGTTACTACCGGT
GAACCTGTTTGCCAGCCCCGTCGTCCAAATAGTCGGATAGATAAAGTACGATATATGTTC
AATAAAATAACTTAG
>78968|VNM16-39|Neisseria_gonorrhoeae||Neisseria_gonorrhoeae:1-1935
ATGGAGGAAAATCACATGAAAATTATTAATATTGGAGTTTTAGCTCATGTTGATGCAGGA
AAAACTACCTTAACAGAAAGCTTATTATATAACAGTGGAGCGATTACAGAATTAGGAAGC
GTGGACAAAGGTACAACGAGGACGGATAATACGCTTTTAGAACGTCAGAGAGGAATTACA
ATTCAGACAGGAATAACCTCTTTTCAGTGGGAAAATACGAAGGTGAACATCATAGACACG
CCAGGACATATGGATTTCTTAGCAGAAGTATATCGTTCATTATCAGTTTTAGATGGGGCA
ATTCTACTGATTTCTGCAAAAGATGGCGTACAAGCACAAACTCGTATATTATTTCATGCA
CTTAGGAAAATGGGGATTCCCACAATCTTTTTTATCAATAAGATTGACCAAAATGGAATT
GATTTATCAACGGTTTATCAGGATATTAAAGAGAAACTTTCTGCCGAAATTGTAATCAAA
CAGAAGGTAGAACTGTATCCTAATATGTGTGTGACGAACTTTACCGAATCTGAACAATGG
GATATGGTAATAGAAGGAAATGATTACCTTTTGGAGAAATATACGTCTGGGAAATTATTG
GAAGCATTAGAACTCGAACAAGAGGAAAGCATAAGATTTCATAATTGTTCCCTGTTCCCT
GTTTATCACGGAAGTGCAAAAAACAATATAGGGATTGATAACCTTATAGAAGTGATTACG
AATAAATTTTATTCATCAACACATCGAGGTCAGTCTGAACTTTGCGGAAAAGTTTTCAAA
ATTGAGTATTCGGAAAAAAGACAGCGTCTTGCATATATACGTCTTTATAGTGGCGTACTG
CATTTGCGAGATCCGGTTAGAATATCGGAAAAGGAAAAAATAAAAATTACAGAAATGTAT
ACTTCAATAAATGGTGAATTATGTAAAATCGATAAGGCTTATTCCGGGGAAATTGTTATT
TTGCAGAATGAGTTTTTGAAGTTAAATAGTGTTCTTGGAGATACAAAGCTATTGCCACAG
AGAGAGAGAATTGAAAATCCCCTCCCTCTGCTGCAAACGACTGTTGAACCGAGCAAACCT
CAACAAAGGGAAATGTTACTTGATGCACTTTTAGAAATCTCCGACAGTGACCCGCTTCTG
CGATATTATGTGGATTCTGCGACACATGAAATCATACTTTCTTTCTTAGGGAAAGTACAA
ATGGAAGTGACTTGTGCTCTGCTGCAAGAAAAGTATCATGTGGAGATAGAAATAAAAGAG
CCTACAGTCATTTATATGGAAAGACCGTTAAAAAAAGCAGAGTATACCATTCACATCGAA
GTTCCACCGAATCCTTTCTGGGCTTCCATTGGTCTATCTGTAGCACCGCTTCCATTAGGG
AGCGGAGTACAGTATGAGAGCTCGGTTTCTCTTGGATACTTAAATCAATCGTTTCAAAAT
GCAGTTATGGAGGGGATACGCTATGGCTGTGAACAAGGATTGTATGGTTGGAATGTGACG
GACTGTAAAATCTGTTTTAAGTATGGCTTATACTATAGCCCTGTTAGTACCCCAGCAGAT
TTTCGGATGCTTGCTCCTATTGTATTGGAACAAGTCTTAAAAAAAGCTGGAACAGAATTG
TTAGAGCCATATCTTAGTTTTAAAATTTATGCGCCACAGGAATATCTTTCACGAGCATAC
AACGATGCTCCTAAATATTGTGCGAACATCGTAGACACTCAATTGAAAAATAATGAGGTC
ATTCTTAGTGGAGAAATCCCTGCTCGGTGTATTCAAAAATATCGTAGTGATTTAACTTTC
TTTACAAATGGACGTAGTGTTTGTTTAACAGAGTTAAAAGGGTACCATGTTACTACCGGT
GAACCTGTTTGCCAGCCCCGTCGTCCAAATAGTCGGATAGATAAAGTACGATATATGTTC
AATAAAATAACTTAG
>78972|VNM16-42|Neisseria_gonorrhoeae||Neisseria_gonorrhoeae:1-1935
ATGGAGGAAAATCACATGAAAATTATTAATATTGGAGTTTTAGCTCATGTTGATGCAGGA
AAAACTACCTTAACAGAAAGCTTATTATATAACAGTGGAGCGATTACAGAATTAGGAAGC
GTGGACAAAGGTACAACGAGGACGGATAATACGCTTTTAGAACGTCAGAGAGGAATTACA
ATTCAGACAGGAATAACCTCTTTTCAGTGGGAAAATACGAAGGTGAACATCATAGACACG
CCAGGACATATGGATTTCTTAGCAGAAGTATATCGTTCATTATCAGTTTTAGATGGGGCA
ATTCTACTGATTTCTGCAAAAGATGGCGTACAAGCACAAACTCGTATATTATTTCATGCA
CTTAGGAAAATGGGGATTCCCACAATCTTTTTTATCAATAAGATTGACCAAAATGGAATT
GATTTATCAACGGTTTATCAGGATATTAAAGAGAAACTTTCTGCCGAAATTGTAATCAAA
CAGAAGGTAGAACTGTATCCTAATATGTGTGTGACGAACTTTACCGAATCTGAACAATGG
GATATGGTAATAGAAGGAAATGATTACCTTTTGGAGAAATATACGTCTGGGAAATTATTG
GAAGCATTAGAACTCGAACAAGAGGAAAGCATAAGATTTCATAATTGTTCCCTGTTCCCT
GTTTATCACGGAAGTGCAAAAAACAATATAGGGATTGATAACCTTATAGAAGTGATTACG
AATAAATTTTATTCATCAACACATCGAGGTCAGTCTGAACTTTGCGGAAAAGTTTTCAAA
ATTGAGTATTCGGAAAAAAGACAGCGTCTTGCATATATACGTCTTTATAGTGGCGTACTG
CATTTGCGAGATCCGGTTAGAATATCGGAAAAGGAAAAAATAAAAATTACAGAAATGTAT
ACTTCAATAAATGGTGAATTATGTAAAATCGATAAGGCTTATTCCGGGGAAATTGTTATT
TTGCAGAATGAGTTTTTGAAGTTAAATAGTGTTCTTGGAGATACAAAGCTATTGCCACAG
AGAGAGAGAATTGAAAATCCCCTCCCTCTGCTGCAAACGACTGTTGAACCGAGCAAACCT
CAACAAAGGGAAATGTTACTTGATGCACTTTTAGAAATCTCCGACAGTGACCCGCTTCTG
CGATATTATGTGGATTCTGCGACACATGAAATCATACTTTCTTTCTTAGGGAAAGTACAA
ATGGAAGTGACTTGTGCTCTGCTGCAAGAAAAGTATCATGTGGAGATAGAAATAAAAGAG
CCTACAGTCATTTATATGGAAAGACCGTTAAAAAAAGCAGAGTATACCATTCACATCGAA
GTTCCACCGAATCCTTTCTGGGCTTCCATTGGTCTATCTGTAGCACCGCTTCCATTAGGG
AGCGGAGTACAGTATGAGAGCTCGGTTTCTCTTGGATACTTAAATCAATCGTTTCAAAAT
GCAGTTATGGAGGGGATACGCTATGGCTGTGAACAAGGATTGTATGGTTGGAATGTGACG
GACTGTAAAATCTGTTTTAAGTATGGCTTATACTATAGCCCTGTTAGTACCCCAGCAGAT
TTTCGGATGCTTGCTCCTATTGTATTGGAACAAGTCTTAAAAAAAGCTGGAACAGAATTG
TTAGAGCCATATCTTAGTTTTAAAATTTATGCGCCACAGGAATATCTTTCACGAGCATAC
AACGATGCTCCTAAATATTGTGCGAACATCGTAGACACTCAATTGAAAAATAATGAGGTC
ATTCTTAGTGGAGAAATCCCTGCTCGGTGTATTCAAAAATATCGTAGTGATTTAACTTTC
TTTACAAATGGACGTAGTGTTTGTTTAACAGAGTTAAAAGGGTACCATGTTACTACCGGT
GAACCTGTTTGCCAGCCCCGTCGTCCAAATAGTCGGATAGATAAAGTACGATATATGTTC
AATAAAATAACTTAG
>78974|VNM16-44|Neisseria_gonorrhoeae||Neisseria_gonorrhoeae:1-1935
ATGGAGGAAAATCACATGAAAATTATTAATATTGGAGTTTTAGCTCATGTTGATGCAGGA
AAAACTACCTTAACAGAAAGCTTATTATATAACAGTGGAGCGATTACAGAATTAGGAAGC
GTGGACAAAGGTACAACGAGGACGGATAATACGCTTTTAGAACGTCAGAGAGGAATTACA
ATTCAGACAGGAATAACCTCTTTTCAGTGGGAAAATACGAAGGTGAACATCATAGACACG
CCAGGACATATGGATTTCTTAGCAGAAGTATATCGTTCATTATCAGTTTTAGATGGGGCA
ATTCTACTGATTTCTGCAAAAGATGGCGTACAAGCACAAACTCGTATATTATTTCATGCA
CTTAGGAAAATGGGGATTCCCACAATCTTTTTTATCAATAAGATTGACCAAAATGGAATT
GATTTATCAACGGTTTATCAGGATATTAAAGAGAAACTTTCTGCCGAAATTGTAATCAAA
CAGAAGGTAGAACTGTATCCTAATATGTGTGTGACGAACTTTACCGAATCTGAACAATGG
GATATGGTAATAGAAGGAAATGATTACCTTTTGGAGAAATATACGTCTGGGAAATTATTG
GAAGCATTAGAACTCGAACAAGAGGAAAGCATAAGATTTCATAATTGTTCCCTGTTCCCT
GTTTATCACGGAAGTGCAAAAAACAATATAGGGATTGATAACCTTATAGAAGTGATTACG
AATAAATTTTATTCATCAACACATCGAGGTCAGTCTGAACTTTGCGGAAAAGTTTTCAAA
ATTGAGTATTCGGAAAAAAGACAGCGTCTTGCATATATACGTCTTTATAGTGGCGTACTG
CATTTGCGAGATCCGGTTAGAATATCGGAAAAGGAAAAAATAAAAATTACAGAAATGTAT
ACTTCAATAAATGGTGAATTATGTAAAATCGATAAGGCTTATTCCGGGGAAATTGTTATT
TTGCAGAATGAGTTTTTGAAGTTAAATAGTGTTCTTGGAGATACAAAGCTATTGCCACAG
AGAGAGAGAATTGAAAATCCCCTCCCTCTGCTGCAAACGACTGTTGAACCGAGCAAACCT
CAACAAAGGGAAATGTTACTTGATGCACTTTTAGAAATCTCCGACAGTGACCCGCTTCTG
CGATATTATGTGGATTCTGCGACACATGAAATCATACTTTCTTTCTTAGGGAAAGTACAA
ATGGAAGTGACTTGTGCTCTGCTGCAAGAAAAGTATCATGTGGAGATAGAAATAAAAGAG
CCTACAGTCATTTATATGGAAAGACCGTTAAAAAAAGCAGAGTATACCATTCACATCGAA
GTTCCACCGAATCCTTTCTGGGCTTCCATTGGTCTATCTGTAGCACCGCTTCCATTAGGG
AGCGGAGTACAGTATGAGAGCTCGGTTTCTCTTGGATACTTAAATCAATCGTTTCAAAAT
GCAGTTATGGAGGGGATACGCTATGGCTGTGAACAAGGATTGTATGGTTGGAATGTGACG
GACTGTAAAATCTGTTTTAAGTATGGCTTATACTATAGCCCTGTTAGTACCCCAGCAGAT
TTTCGGATGCTTGCTCCTATTGTATTGGAACAAGTCTTAAAAAAAGCTGGAACAGAATTG
TTAGAGCCATATCTTAGTTTTAAAATTTATGCGCCACAGGAATATCTTTCACGAGCATAC
AACGATGCTCCTAAATATTGTGCGAACATCGTAGACACTCAATTGAAAAATAATGAGGTC
ATTCTTAGTGGAGAAATCCCTGCTCGGTGTATTCAAAAATATCGTAGTGATTTAACTTTC
TTTACAAATGGACGTAGTGTTTGTTTAACAGAGTTAAAAGGGTACCATGTTACTACCGGT
GAACCTGTTTGCCAGCCCCGTCGTCCAAATAGTCGGATAGATAAAGTACGATATATGTTC
AATAAAATAACTTAG
>78975|VNM16-45|Neisseria_gonorrhoeae||Neisseria_gonorrhoeae:1-1935
ATGGAGGAAAATCACATGAAAATTATTAATATTGGAGTTTTAGCTCATGTTGATGCAGGA
AAAACTACCTTAACAGAAAGCTTATTATATAACAGTGGAGCGATTACAGAATTAGGAAGC
GTGGACAAAGGTACAACGAGGACGGATAATACGCTTTTAGAACGTCAGAGAGGAATTACA
ATTCAGACAGGAATAACCTCTTTTCAGTGGGAAAATACGAAGGTGAACATCATAGACACG
CCAGGACATATGGATTTCTTAGCAGAAGTATATCGTTCATTATCAGTTTTAGATGGGGCA
ATTCTACTGATTTCTGCAAAAGATGGCGTACAAGCACAAACTCGTATATTATTTCATGCA
CTTAGGAAAATGGGGATTCCCACAATCTTTTTTATCAATAAGATTGACCAAAATGGAATT
GATTTATCAACGGTTTATCAGGATATTAAAGAGAAACTTTCTGCCGAAATTGTAATCAAA
CAGAAGGTAGAACTGTATCCTAATATGTGTGTGACGAACTTTACCGAATCTGAACAATGG
GATATGGTAATAGAAGGAAATGATTACCTTTTGGAGAAATATACGTCTGGGAAATTATTG
GAAGCATTAGAACTCGAACAAGAGGAAAGCATAAGATTTCATAATTGTTCCCTGTTCCCT
GTTTATCACGGAAGTGCAAAAAACAATATAGGGATTGATAACCTTATAGAAGTGATTACG
AATAAATTTTATTCATCAACACATCGAGGTCAGTCTGAACTTTGCGGAAAAGTTTTCAAA
ATTGAGTATTCGGAAAAAAGACAGCGTCTTGCATATATACGTCTTTATAGTGGCGTACTG
CATTTGCGAGATCCGGTTAGAATATCGGAAAAGGAAAAAATAAAAATTACAGAAATGTAT
ACTTCAATAAATGGTGAATTATGTAAAATCGATAAGGCTTATTCCGGGGAAATTGTTATT
TTGCAGAATGAGTTTTTGAAGTTAAATAGTGTTCTTGGAGATACAAAGCTATTGCCACAG
AGAGAGAGAATTGAAAATCCCCTCCCTCTGCTGCAAACGACTGTTGAACCGAGCAAACCT
CAACAAAGGGAAATGTTACTTGATGCACTTTTAGAAATCTCCGACAGTGACCCGCTTCTG
CGATATTATGTGGATTCTGCGACACATGAAATCATACTTTCTTTCTTAGGGAAAGTACAA
ATGGAAGTGACTTGTGCTCTGCTGCAAGAAAAGTATCATGTGGAGATAGAAATAAAAGAG
CCTACAGTCATTTATATGGAAAGACCGTTAAAAAAAGCAGAGTATACCATTCACATCGAA
GTTCCACCGAATCCTTTCTGGGCTTCCATTGGTCTATCTGTAGCACCGCTTCCATTAGGG
AGCGGAGTACAGTATGAGAGCTCGGTTTCTCTTGGATACTTAAATCAATCGTTTCAAAAT
GCAGTTATGGAGGGGATACGCTATGGCTGTGAACAAGGATTGTATGGTTGGAATGTGACG
GACTGTAAAATCTGTTTTAAGTATGGCTTATACTATAGCCCTGTTAGTACCCCAGCAGAT
TTTCGGATGCTTGCTCCTATTGTATTGGAACAAGTCTTAAAAAAAGCTGGAACAGAATTG
TTAGAGCCATATCTTAGTTTTAAAATTTATGCGCCACAGGAATATCTTTCACGAGCATAC
AACGATGCTCCTAAATATTGTGCGAACATCGTAGACACTCAATTGAAAAATAATGAGGTC
ATTCTTAGTGGAGAAATCCCTGCTCGGTGTATTCAAAAATATCGTAGTGATTTAACTTTC
TTTACAAATGGACGTAGTGTTTGTTTAACAGAGTTAAAAGGGTACCATGTTACTACCGGT
GAACCTGTTTGCCAGCCCCGTCGTCCAAATAGTCGGATAGATAAAGTACGATATATGTTC
AATAAAATAACTTAG
>78976|VNM16-46|Neisseria_gonorrhoeae||Neisseria_gonorrhoeae:1-1935
ATGGAGGAAAATCACATGAAAATTATTAATATTGGAGTTTTAGCTCATGTTGATGCAGGA
AAAACTACCTTAACAGAAAGCTTATTATATAACAGTGGAGCGATTACAGAATTAGGAAGC
GTGGACAAAGGTACAACGAGGACGGATAATACGCTTTTAGAACGTCAGAGAGGAATTACA
ATTCAGACAGGAATAACCTCTTTTCAGTGGGAAAATACGAAGGTGAACATCATAGACACG
CCAGGACATATGGATTTCTTAGCAGAAGTATATCGTTCATTATCAGTTTTAGATGGGGCA
ATTCTACTGATTTCTGCAAAAGATGGCGTACAAGCACAAACTCGTATATTATTTCATGCA
CTTAGGAAAATGGGGATTCCCACAATCTTTTTTATCAATAAGATTGACCAAAATGGAATT
GATTTATCAACGGTTTATCAGGATATTAAAGAGAAACTTTCTGCCGAAATTGTAATCAAA
CAGAAGGTAGAACTGTATCCTAATATGTGTGTGACGAACTTTACCGAATCTGAACAATGG
GATATGGTAATAGAAGGAAATGATTACCTTTTGGAGAAATATACGTCTGGGAAATTATTG
GAAGCATTAGAACTCGAACAAGAGGAAAGCATAAGATTTCATAATTGTTCCCTGTTCCCT
GTTTATCACGGAAGTGCAAAAAACAATATAGGGATTGATAACCTTATAGAAGTGATTACG
AATAAATTTTATTCATCAACACATCGAGGTCAGTCTGAACTTTGCGGAAAAGTTTTCAAA
ATTGAGTATTCGGAAAAAAGACAGCGTCTTGCATATATACGTCTTTATAGTGGCGTACTG
CATTTGCGAGATCCGGTTAGAATATCGGAAAAGGAAAAAATAAAAATTACAGAAATGTAT
ACTTCAATAAATGGTGAATTATGTAAAATCGATAAGGCTTATTCCGGGGAAATTGTTATT
TTGCAGAATGAGTTTTTGAAGTTAAATAGTGTTCTTGGAGATACAAAGCTATTGCCACAG
AGAGAGAGAATTGAAAATCCCCTCCCTCTGCTGCAAACGACTGTTGAACCGAGCAAACCT
CAACAAAGGGAAATGTTACTTGATGCACTTTTAGAAATCTCCGACAGTGACCCGCTTCTG
CGATATTATGTGGATTCTGCGACACATGAAATCATACTTTCTTTCTTAGGGAAAGTACAA
ATGGAAGTGACTTGTGCTCTGCTGCAAGAAAAGTATCATGTGGAGATAGAAATAAAAGAG
CCTACAGTCATTTATATGGAAAGACCGTTAAAAAAAGCAGAGTATACCATTCACATCGAA
GTTCCACCGAATCCTTTCTGGGCTTCCATTGGTCTATCTGTAGCACCGCTTCCATTAGGG
AGCGGAGTACAGTATGAGAGCTCGGTTTCTCTTGGATACTTAAATCAATCGTTTCAAAAT
GCAGTTATGGAGGGGATACGCTATGGCTGTGAACAAGGATTGTATGGTTGGAATGTGACG
GACTGTAAAATCTGTTTTAAGTATGGCTTATACTATAGCCCTGTTAGTACCCCAGCAGAT
TTTCGGATGCTTGCTCCTATTGTATTGGAACAAGTCTTAAAAAAAGCTGGAACAGAATTG
TTAGAGCCATATCTTAGTTTTAAAATTTATGCGCCACAGGAATATCTTTCACGAGCATAC
AACGATGCTCCTAAATATTGTGCGAACATCGTAGACACTCAATTGAAAAATAATGAGGTC
ATTCTTAGTGGAGAAATCCCTGCTCGGTGTATTCAAAAATATCGTAGTGATTTAACTTTC
TTTACAAATGGACGTAGTGTTTGTTTAACAGAGTTAAAAGGGTACCATGTTACTACCGGT
GAACCTGTTTGCCAGCCCCGTCGTCCAAATAGTCGGATAGATAAAGTACGATATATGTTC
AATAAAATAACTTAG
>78977|VNM16-47|Neisseria_gonorrhoeae||Neisseria_gonorrhoeae:1-1935
ATGGAGGAAAATCACATGAAAATTATTAATATTGGAGTTTTAGCTCATGTTGATGCAGGA
AAAACTACCTTAACAGAAAGCTTATTATATAACAGTGGAGCGATTACAGAATTAGGAAGC
GTGGACAAAGGTACAACGAGGACGGATAATACGCTTTTAGAACGTCAGAGAGGAATTACA
ATTCAGACAGGAATAACCTCTTTTCAGTGGGAAAATACGAAGGTGAACATCATAGACACG
CCAGGACATATGGATTTCTTAGCAGAAGTATATCGTTCATTATCAGTTTTAGATGGGGCA
ATTCTACTGATTTCTGCAAAAGATGGCGTACAAGCACAAACTCGTATATTATTTCATGCA
CTTAGGAAAATGGGGATTCCCACAATCTTTTTTATCAATAAGATTGACCAAAATGGAATT
GATTTATCAACGGTTTATCAGGATATTAAAGAGAAACTTTCTGCCGAAATTGTAATCAAA
CAGAAGGTAGAACTGTATCCTAATATGTGTGTGACGAACTTTACCGAATCTGAACAATGG
GATATGGTAATAGAAGGAAATGATTACCTTTTGGAGAAATATACGTCTGGGAAATTATTG
GAAGCATTAGAACTCGAACAAGAGGAAAGCATAAGATTTCATAATTGTTCCCTGTTCCCT
GTTTATCACGGAAGTGCAAAAAACAATATAGGGATTGATAACCTTATAGAAGTGATTACG
AATAAATTTTATTCATCAACACATCGAGGTCAGTCTGAACTTTGCGGAAAAGTTTTCAAA
ATTGAGTATTCGGAAAAAAGACAGCGTCTTGCATATATACGTCTTTATAGTGGCGTACTG
CATTTGCGAGATCCGGTTAGAATATCGGAAAAGGAAAAAATAAAAATTACAGAAATGTAT
ACTTCAATAAATGGTGAATTATGTAAAATCGATAAGGCTTATTCCGGGGAAATTGTTATT
TTGCAGAATGAGTTTTTGAAGTTAAATAGTGTTCTTGGAGATACAAAGCTATTGCCACAG
AGAGAGAGAATTGAAAATCCCCTCCCTCTGCTGCAAACGACTGTTGAACCGAGCAAACCT
CAACAAAGGGAAATGTTACTTGATGCACTTTTAGAAATCTCCGACAGTGACCCGCTTCTG
CGATATTATGTGGATTCTGCGACACATGAAATCATACTTTCTTTCTTAGGGAAAGTACAA
ATGGAAGTGACTTGTGCTCTGCTGCAAGAAAAGTATCATGTGGAGATAGAAATAAAAGAG
CCTACAGTCATTTATATGGAAAGACCGTTAAAAAAAGCAGAGTATACCATTCACATCGAA
GTTCCACCGAATCCTTTCTGGGCTTCCATTGGTCTATCTGTAGCACCGCTTCCATTAGGG
AGCGGAGTACAGTATGAGAGCTCGGTTTCTCTTGGATACTTAAATCAATCGTTTCAAAAT
GCAGTTATGGAGGGGATACGCTATGGCTGTGAACAAGGATTGTATGGTTGGAATGTGACG
GACTGTAAAATCTGTTTTAAGTATGGCTTATACTATAGCCCTGTTAGTACCCCAGCAGAT
TTTCGGATGCTTGCTCCTATTGTATTGGAACAAGTCTTAAAAAAAGCTGGAACAGAATTG
TTAGAGCCATATCTTAGTTTTAAAATTTATGCGCCACAGGAATATCTTTCACGAGCATAC
AACGATGCTCCTAAATATTGTGCGAACATCGTAGACACTCAATTGAAAAATAATGAGGTC
ATTCTTAGTGGAGAAATCCCTGCTCGGTGTATTCAAAAATATCGTAGTGATTTAACTTTC
TTTACAAATGGACGTAGTGTTTGTTTAACAGAGTTAAAAGGGTACCATGTTACTACCGGT
GAACCTGTTTGCCAGCCCCGTCGTCCAAATAGTCGGATAGATAAAGTACGATATATGTTC
AATAAAATAACTTAG
>78980|VNM16-5|Neisseria_gonorrhoeae||Neisseria_gonorrhoeae:1-1935
ATGGAGGAAAATCACATGAAAATTATTAATATTGGAGTTTTAGCTCATGTTGATGCAGGA
AAAACTACCTTAACAGAAAGCTTATTATATAACAGTGGAGCGATTACAGAATTAGGAAGC
GTGGACAAAGGTACAACGAGGACGGATAATACGCTTTTAGAACGTCAGAGAGGAATTACA
ATTCAGACAGGAATAACCTCTTTTCAGTGGGAAAATACGAAGGTGAACATCATAGACACG
CCAGGACATATGGATTTCTTAGCAGAAGTATATCGTTCATTATCAGTTTTAGATGGGGCA
ATTCTACTGATTTCTGCAAAAGATGGCGTACAAGCACAAACTCGTATATTATTTCATGCA
CTTAGGAAAATGGGGATTCCCACAATCTTTTTTATCAATAAGATTGACCAAAATGGAATT
GATTTATCAACGGTTTATCAGGATATTAAAGAGAAACTTTCTGCCGAAATTGTAATCAAA
CAGAAGGTAGAACTGTATCCTAATATGTGTGTGACGAACTTTACCGAATCTGAACAATGG
GATATGGTAATAGAAGGAAATGATTACCTTTTGGAGAAATATACGTCTGGGAAATTATTG
GAAGCATTAGAACTCGAACAAGAGGAAAGCATAAGATTTCATAATTGTTCCCTGTTCCCT
GTTTATCACGGAAGTGCAAAAAACAATATAGGGATTGATAACCTTATAGAAGTGATTACG
AATAAATTTTATTCATCAACACATCGAGGTCAGTCTGAACTTTGCGGAAAAGTTTTCAAA
ATTGAGTATTCGGAAAAAAGACAGCGTCTTGCATATATACGTCTTTATAGTGGCGTACTG
CATTTGCGAGATCCGGTTAGAATATCGGAAAAGGAAAAAATAAAAATTACAGAAATGTAT
ACTTCAATAAATGGTGAATTATGTAAAATCGATAAGGCTTATTCCGGGGAAATTGTTATT
TTGCAGAATGAGTTTTTGAAGTTAAATAGTGTTCTTGGAGATACAAAGCTATTGCCACAG
AGAGAGAGAATTGAAAATCCCCTCCCTCTGCTGCAAACGACTGTTGAACCGAGCAAACCT
CAACAAAGGGAAATGTTACTTGATGCACTTTTAGAAATCTCCGACAGTGACCCGCTTCTG
CGATATTATGTGGATTCTGCGACACATGAAATCATACTTTCTTTCTTAGGGAAAGTACAA
ATGGAAGTGACTTGTGCTCTGCTGCAAGAAAAGTATCATGTGGAGATAGAAATAAAAGAG
CCTACAGTCATTTATATGGAAAGACCGTTAAAAAAAGCAGAGTATACCATTCACATCGAA
GTTCCACCGAATCCTTTCTGGGCTTCCATTGGTCTATCTGTAGCACCGCTTCCATTAGGG
AGCGGAGTACAGTATGAGAGCTCGGTTTCTCTTGGATACTTAAATCAATCGTTTCAAAAT
GCAGTTATGGAGGGGATACGCTATGGCTGTGAACAAGGATTGTATGGTTGGAATGTGACG
GACTGTAAAATCTGTTTTAAGTATGGCTTATACTATAGCCCTGTTAGTACCCCAGCAGAT
TTTCGGATGCTTGCTCCTATTGTATTGGAACAAGTCTTAAAAAAAGCTGGAACAGAATTG
TTAGAGCCATATCTTAGTTTTAAAATTTATGCGCCACAGGAATATCTTTCACGAGCATAC
AACGATGCTCCTAAATATTGTGCGAACATCGTAGACACTCAATTGAAAAATAATGAGGTC
ATTCTTAGTGGAGAAATCCCTGCTCGGTGTATTCAAAAATATCGTAGTGATTTAACTTTC
TTTACAAATGGACGTAGTGTTTGTTTAACAGAGTTAAAAGGGTACCATGTTACTACCGGT
GAACCTGTTTGCCAGCCCCGTCGTCCAAATAGTCGGATAGATAAAGTACGATATATGTTC
AATAAAATAACTTAG
>78987|VNM16-57|Neisseria_gonorrhoeae||Neisseria_gonorrhoeae:1-1935
ATGGAGGAAAATCACATGAAAATTATTAATATTGGAGTTTTAGCTCATGTTGATGCAGGA
AAAACTACCTTAACAGAAAGCTTATTATATAACAGTGGAGCGATTACAGAATTAGGAAGC
GTGGACAAAGGTACAACGAGGACGGATAATACGCTTTTAGAACGTCAGAGAGGAATTACA
ATTCAGACAGGAATAACCTCTTTTCAGTGGGAAAATACGAAGGTGAACATCATAGACACG
CCAGGACATATGGATTTCTTAGCAGAAGTATATCGTTCATTATCAGTTTTAGATGGGGCA
ATTCTACTGATTTCTGCAAAAGATGGCGTACAAGCACAAACTCGTATATTATTTCATGCA
CTTAGGAAAATGGGGATTCCCACAATCTTTTTTATCAATAAGATTGACCAAAATGGAATT
GATTTATCAACGGTTTATCAGGATATTAAAGAGAAACTTTCTGCCGAAATTGTAATCAAA
CAGAAGGTAGAACTGTATCCTAATATGTGTGTGACGAACTTTACCGAATCTGAACAATGG
GATATGGTAATAGAAGGAAATGATTACCTTTTGGAGAAATATACGTCTGGGAAATTATTG
GAAGCATTAGAACTCGAACAAGAGGAAAGCATAAGATTTCATAATTGTTCCCTGTTCCCT
GTTTATCACGGAAGTGCAAAAAACAATATAGGGATTGATAACCTTATAGAAGTGATTACG
AATAAATTTTATTCATCAACACATCGAGGTCAGTCTGAACTTTGCGGAAAAGTTTTCAAA
ATTGAGTATTCGGAAAAAAGACAGCGTCTTGCATATATACGTCTTTATAGTGGCGTACTG
CATTTGCGAGATCCGGTTAGAATATCGGAAAAGGAAAAAATAAAAATTACAGAAATGTAT
ACTTCAATAAATGGTGAATTATGTAAAATCGATAAGGCTTATTCCGGGGAAATTGTTATT
TTGCAGAATGAGTTTTTGAAGTTAAATAGTGTTCTTGGAGATACAAAGCTATTGCCACAG
AGAGAGAGAATTGAAAATCCCCTCCCTCTGCTGCAAACGACTGTTGAACCGAGCAAACCT
CAACAAAGGGAAATGTTACTTGATGCACTTTTAGAAATCTCCGACAGTGACCCGCTTCTG
CGATATTATGTGGATTCTGCGACACATGAAATCATACTTTCTTTCTTAGGGAAAGTACAA
ATGGAAGTGACTTGTGCTCTGCTGCAAGAAAAGTATCATGTGGAGATAGAAATAAAAGAG
CCTACAGTCATTTATATGGAAAGACCGTTAAAAAAAGCAGAGTATACCATTCACATCGAA
GTTCCACCGAATCCTTTCTGGGCTTCCATTGGTCTATCTGTAGCACCGCTTCCATTAGGG
AGCGGAGTACAGTATGAGAGCTCGGTTTCTCTTGGATACTTAAATCAATCGTTTCAAAAT
GCAGTTATGGAGGGGATACGCTATGGCTGTGAACAAGGATTGTATGGTTGGAATGTGACG
GACTGTAAAATCTGTTTTAAGTATGGCTTATACTATAGCCCTGTTAGTACCCCAGCAGAT
TTTCGGATGCTTGCTCCTATTGTATTGGAACAAGTCTTAAAAAAAGCTGGAACAGAATTG
TTAGAGCCATATCTTAGTTTTAAAATTTATGCGCCACAGGAATATCTTTCACGAGCATAC
AACGATGCTCCTAAATATTGTGCGAACATCGTAGACACTCAATTGAAAAATAATGAGGTC
ATTCTTAGTGGAGAAATCCCTGCTCGGTGTATTCAAAAATATCGTAGTGATTTAACTTTC
TTTACAAATGGACGTAGTGTTTGTTTAACAGAGTTAAAAGGGTACCATGTTACTACCGGT
GAACCTGTTTGCCAGCCCCGTCGTCCAAATAGTCGGATAGATAAAGTACGATATATGTTC
AATAAAATAACTTAG
>78990|VNM16-61|Neisseria_gonorrhoeae||Neisseria_gonorrhoeae:1-1935
ATGGAGGAAAATCACATGAAAATTATTAATATTGGAGTTTTAGCTCATGTTGATGCAGGA
AAAACTACCTTAACAGAAAGCTTATTATATAACAGTGGAGCGATTACAGAATTAGGAAGC
GTGGACAAAGGTACAACGAGGACGGATAATACGCTTTTAGAACGTCAGAGAGGAATTACA
ATTCAGACAGGAATAACCTCTTTTCAGTGGGAAAATACGAAGGTGAACATCATAGACACG
CCAGGACATATGGATTTCTTAGCAGAAGTATATCGTTCATTATCAGTTTTAGATGGGGCA
ATTCTACTGATTTCTGCAAAAGATGGCGTACAAGCACAAACTCGTATATTATTTCATGCA
CTTAGGAAAATGGGGATTCCCACAATCTTTTTTATCAATAAGATTGACCAAAATGGAATT
GATTTATCAACGGTTTATCAGGATATTAAAGAGAAACTTTCTGCCGAAATTGTAATCAAA
CAGAAGGTAGAACTGTATCCTAATATGTGTGTGACGAACTTTACCGAATCTGAACAATGG
GATATGGTAATAGAAGGAAATGATTACCTTTTGGAGAAATATACGTCTGGGAAATTATTG
GAAGCATTAGAACTCGAACAAGAGGAAAGCATAAGATTTCATAATTGTTCCCTGTTCCCT
GTTTATCACGGAAGTGCAAAAAACAATATAGGGATTGATAACCTTATAGAAGTGATTACG
AATAAATTTTATTCATCAACACATCGAGGTCAGTCTGAACTTTGCGGAAAAGTTTTCAAA
ATTGAGTATTCGGAAAAAAGACAGCGTCTTGCATATATACGTCTTTATAGTGGCGTACTG
CATTTGCGAGATCCGGTTAGAATATCGGAAAAGGAAAAAATAAAAATTACAGAAATGTAT
ACTTCAATAAATGGTGAATTATGTAAAATCGATAAGGCTTATTCCGGGGAAATTGTTATT
TTGCAGAATGAGTTTTTGAAGTTAAATAGTGTTCTTGGAGATACAAAGCTATTGCCACAG
AGAGAGAGAATTGAAAATCCCCTCCCTCTGCTGCAAACGACTGTTGAACCGAGCAAACCT
CAACAAAGGGAAATGTTACTTGATGCACTTTTAGAAATCTCCGACAGTGACCCGCTTCTG
CGATATTATGTGGATTCTGCGACACATGAAATCATACTTTCTTTCTTAGGGAAAGTACAA
ATGGAAGTGACTTGTGCTCTGCTGCAAGAAAAGTATCATGTGGAGATAGAAATAAAAGAG
CCTACAGTCATTTATATGGAAAGACCGTTAAAAAAAGCAGAGTATACCATTCACATCGAA
GTTCCACCGAATCCTTTCTGGGCTTCCATTGGTCTATCTGTAGCACCGCTTCCATTAGGG
AGCGGAGTACAGTATGAGAGCTCGGTTTCTCTTGGATACTTAAATCAATCGTTTCAAAAT
GCAGTTATGGAGGGGATACGCTATGGCTGTGAACAAGGATTGTATGGTTGGAATGTGACG
GACTGTAAAATCTGTTTTAAGTATGGCTTATACTATAGCCCTGTTAGTACCCCAGCAGAT
TTTCGGATGCTTGCTCCTATTGTATTGGAACAAGTCTTAAAAAAAGCTGGAACAGAATTG
TTAGAGCCATATCTTAGTTTTAAAATTTATGCGCCACAGGAATATCTTTCACGAGCATAC
AACGATGCTCCTAAATATTGTGCGAACATCGTAGACACTCAATTGAAAAATAATGAGGTC
ATTCTTAGTGGAGAAATCCCTGCTCGGTGTATTCAAAAATATCGTAGTGATTTAACTTTC
TTTACAAATGGACGTAGTGTTTGTTTAACAGAGTTAAAAGGGTACCATGTTACTACCGGT
GAACCTGTTTGCCAGCCCCGTCGTCCAAATAGTCGGATAGATAAAGTACGATATATGTTC
AATAAAATAACTTAG
>79000|VNM16-70|Neisseria_gonorrhoeae||Neisseria_gonorrhoeae:1-1935
ATGGAGGAAAATCACATGAAAATTATTAATATTGGAGTTTTAGCTCATGTTGATGCAGGA
AAAACTACCTTAACAGAAAGCTTATTATATAACAGTGGAGCGATTACAGAATTAGGAAGC
GTGGACAAAGGTACAACGAGGACGGATAATACGCTTTTAGAACGTCAGAGAGGAATTACA
ATTCAGACAGGAATAACCTCTTTTCAGTGGGAAAATACGAAGGTGAACATCATAGACACG
CCAGGACATATGGATTTCTTAGCAGAAGTATATCGTTCATTATCAGTTTTAGATGGGGCA
ATTCTACTGATTTCTGCAAAAGATGGCGTACAAGCACAAACTCGTATATTATTTCATGCA
CTTAGGAAAATGGGGATTCCCACAATCTTTTTTATCAATAAGATTGACCAAAATGGAATT
GATTTATCAACGGTTTATCAGGATATTAAAGAGAAACTTTCTGCCGAAATTGTAATCAAA
CAGAAGGTAGAACTGTATCCTAATATGTGTGTGACGAACTTTACCGAATCTGAACAATGG
GATATGGTAATAGAAGGAAATGATTACCTTTTGGAGAAATATACGTCTGGGAAATTATTG
GAAGCATTAGAACTCGAACAAGAGGAAAGCATAAGATTTCATAATTGTTCCCTGTTCCCT
GTTTATCACGGAAGTGCAAAAAACAATATAGGGATTGATAACCTTATAGAAGTGATTACG
AATAAATTTTATTCATCAACACATCGAGGTCAGTCTGAACTTTGCGGAAAAGTTTTCAAA
ATTGAGTATTCGGAAAAAAGACAGCGTCTTGCATATATACGTCTTTATAGTGGCGTACTG
CATTTGCGAGATCCGGTTAGAATATCGGAAAAGGAAAAAATAAAAATTACAGAAATGTAT
ACTTCAATAAATGGTGAATTATGTAAAATCGATAAGGCTTATTCCGGGGAAATTGTTATT
TTGCAGAATGAGTTTTTGAAGTTAAATAGTGTTCTTGGAGATACAAAGCTATTGCCACAG
AGAGAGAGAATTGAAAATCCCCTCCCTCTGCTGCAAACGACTGTTGAACCGAGCAAACCT
CAACAAAGGGAAATGTTACTTGATGCACTTTTAGAAATCTCCGACAGTGACCCGCTTCTG
CGATATTATGTGGATTCTGCGACACATGAAATCATACTTTCTTTCTTAGGGAAAGTACAA
ATGGAAGTGACTTGTGCTCTGCTGCAAGAAAAGTATCATGTGGAGATAGAAATAAAAGAG
CCTACAGTCATTTATATGGAAAGACCGTTAAAAAAAGCAGAGTATACCATTCACATCGAA
GTTCCACCGAATCCTTTCTGGGCTTCCATTGGTCTATCTGTAGCACCGCTTCCATTAGGG
AGCGGAGTACAGTATGAGAGCTCGGTTTCTCTTGGATACTTAAATCAATCGTTTCAAAAT
GCAGTTATGGAGGGGATACGCTATGGCTGTGAACAAGGATTGTATGGTTGGAATGTGACG
GACTGTAAAATCTGTTTTAAGTATGGCTTATACTATAGCCCTGTTAGTACCCCAGCAGAT
TTTCGGATGCTTGCTCCTATTGTATTGGAACAAGTCTTAAAAAAAGCTGGAACAGAATTG
TTAGAGCCATATCTTAGTTTTAAAATTTATGCGCCACAGGAATATCTTTCACGAGCATAC
AACGATGCTCCTAAATATTGTGCGAACATCGTAGACACTCAATTGAAAAATAATGAGGTC
ATTCTTAGTGGAGAAATCCCTGCTCGGTGTATTCAAAAATATCGTAGTGATTTAACTTTC
TTTACAAATGGACGTAGTGTTTGTTTAACAGAGTTAAAAGGGTACCATGTTACTACCGGT
GAACCTGTTTGCCAGCCCCGTCGTCCAAATAGTCGGATAGATAAAGTACGATATATGTTC
AATAAAATAACTTAG
>79013|VNM16-84|Neisseria_gonorrhoeae||Neisseria_gonorrhoeae:1-1935
ATGGAGGAAAATCACATGAAAATTATTAATATTGGAGTTTTAGCTCATGTTGATGCAGGA
AAAACTACCTTAACAGAAAGCTTATTATATAACAGTGGAGCGATTACAGAATTAGGAAGC
GTGGACAAAGGTACAACGAGGACGGATAATACGCTTTTAGAACGTCAGAGAGGAATTACA
ATTCAGACAGGAATAACCTCTTTTCAGTGGGAAAATACGAAGGTGAACATCATAGACACG
CCAGGACATATGGATTTCTTAGCAGAAGTATATCGTTCATTATCAGTTTTAGATGGGGCA
ATTCTACTGATTTCTGCAAAAGATGGCGTACAAGCACAAACTCGTATATTATTTCATGCA
CTTAGGAAAATGGGGATTCCCACAATCTTTTTTATCAATAAGATTGACCAAAATGGAATT
GATTTATCAACGGTTTATCAGGATATTAAAGAGAAACTTTCTGCCGAAATTGTAATCAAA
CAGAAGGTAGAACTGTATCCTAATATGTGTGTGACGAACTTTACCGAATCTGAACAATGG
GATATGGTAATAGAAGGAAATGATTACCTTTTGGAGAAATATACGTCTGGGAAATTATTG
GAAGCATTAGAACTCGAACAAGAGGAAAGCATAAGATTTCATAATTGTTCCCTGTTCCCT
GTTTATCACGGAAGTGCAAAAAACAATATAGGGATTGATAACCTTATAGAAGTGATTACG
AATAAATTTTATTCATCAACACATCGAGGTCAGTCTGAACTTTGCGGAAAAGTTTTCAAA
ATTGAGTATTCGGAAAAAAGACAGCGTCTTGCATATATACGTCTTTATAGTGGCGTACTG
CATTTGCGAGATCCGGTTAGAATATCGGAAAAGGAAAAAATAAAAATTACAGAAATGTAT
ACTTCAATAAATGGTGAATTATGTAAAATCGATAAGGCTTATTCCGGGGAAATTGTTATT
TTGCAGAATGAGTTTTTGAAGTTAAATAGTGTTCTTGGAGATACAAAGCTATTGCCACAG
AGAGAGAGAATTGAAAATCCCCTCCCTCTGCTGCAAACGACTGTTGAACCGAGCAAACCT
CAACAAAGGGAAATGTTACTTGATGCACTTTTAGAAATCTCCGACAGTGACCCGCTTCTG
CGATATTATGTGGATTCTGCGACACATGAAATCATACTTTCTTTCTTAGGGAAAGTACAA
ATGGAAGTGACTTGTGCTCTGCTGCAAGAAAAGTATCATGTGGAGATAGAAATAAAAGAG
CCTACAGTCATTTATATGGAAAGACCGTTAAAAAAAGCAGAGTATACCATTCACATCGAA
GTTCCACCGAATCCTTTCTGGGCTTCCATTGGTCTATCTGTAGCACCGCTTCCATTAGGG
AGCGGAGTACAGTATGAGAGCTCGGTTTCTCTTGGATACTTAAATCAATCGTTTCAAAAT
GCAGTTATGGAGGGGATACGCTATGGCTGTGAACAAGGATTGTATGGTTGGAATGTGACG
GACTGTAAAATCTGTTTTAAGTATGGCTTATACTATAGCCCTGTTAGTACCCCAGCAGAT
TTTCGGATGCTTGCTCCTATTGTATTGGAACAAGTCTTAAAAAAAGCTGGAACAGAATTG
TTAGAGCCATATCTTAGTTTTAAAATTTATGCGCCACAGGAATATCTTTCACGAGCATAC
AACGATGCTCCTAAATATTGTGCGAACATCGTAGACACTCAATTGAAAAATAATGAGGTC
ATTCTTAGTGGAGAAATCCCTGCTCGGTGTATTCAAAAATATCGTAGTGATTTAACTTTC
TTTACAAATGGACGTAGTGTTTGTTTAACAGAGTTAAAAGGGTACCATGTTACTACCGGT
GAACCTGTTTGCCAGCCCCGTCGTCCAAATAGTCGGATAGATAAAGTACGATATATGTTC
AATAAAATAACTTAG
>79018|VNM16-89|Neisseria_gonorrhoeae||Neisseria_gonorrhoeae:1-1935
ATGGAGGAAAATCACATGAAAATTATTAATATTGGAGTTTTAGCTCATGTTGATGCAGGA
AAAACTACCTTAACAGAAAGCTTATTATATAACAGTGGAGCGATTACAGAATTAGGAAGC
GTGGACAAAGGTACAACGAGGACGGATAATACGCTTTTAGAACGTCAGAGAGGAATTACA
ATTCAGACAGGAATAACCTCTTTTCAGTGGGAAAATACGAAGGTGAACATCATAGACACG
CCAGGACATATGGATTTCTTAGCAGAAGTATATCGTTCATTATCAGTTTTAGATGGGGCA
ATTCTACTGATTTCTGCAAAAGATGGCGTACAAGCACAAACTCGTATATTATTTCATGCA
CTTAGGAAAATGGGGATTCCCACAATCTTTTTTATCAATAAGATTGACCAAAATGGAATT
GATTTATCAACGGTTTATCAGGATATTAAAGAGAAACTTTCTGCCGAAATTGTAATCAAA
CAGAAGGTAGAACTGTATCCTAATATGTGTGTGACGAACTTTACCGAATCTGAACAATGG
GATATGGTAATAGAAGGAAATGATTACCTTTTGGAGAAATATACGTCTGGGAAATTATTG
GAAGCATTAGAACTCGAACAAGAGGAAAGCATAAGATTTCATAATTGTTCCCTGTTCCCT
GTTTATCACGGAAGTGCAAAAAACAATATAGGGATTGATAACCTTATAGAAGTGATTACG
AATAAATTTTATTCATCAACACATCGAGGTCAGTCTGAACTTTGCGGAAAAGTTTTCAAA
ATTGAGTATTCGGAAAAAAGACAGCGTCTTGCATATATACGTCTTTATAGTGGCGTACTG
CATTTGCGAGATCCGGTTAGAATATCGGAAAAGGAAAAAATAAAAATTACAGAAATGTAT
ACTTCAATAAATGGTGAATTATGTAAAATCGATAAGGCTTATTCCGGGGAAATTGTTATT
TTGCAGAATGAGTTTTTGAAGTTAAATAGTGTTCTTGGAGATACAAAGCTATTGCCACAG
AGAGAGAGAATTGAAAATCCCCTCCCTCTGCTGCAAACGACTGTTGAACCGAGCAAACCT
CAACAAAGGGAAATGTTACTTGATGCACTTTTAGAAATCTCCGACAGTGACCCGCTTCTG
CGATATTATGTGGATTCTGCGACACATGAAATCATACTTTCTTTCTTAGGGAAAGTACAA
ATGGAAGTGACTTGTGCTCTGCTGCAAGAAAAGTATCATGTGGAGATAGAAATAAAAGAG
CCTACAGTCATTTATATGGAAAGACCGTTAAAAAAAGCAGAGTATACCATTCACATCGAA
GTTCCACCGAATCCTTTCTGGGCTTCCATTGGTCTATCTGTAGCACCGCTTCCATTAGGG
AGCGGAGTACAGTATGAGAGCTCGGTTTCTCTTGGATACTTAAATCAATCGTTTCAAAAT
GCAGTTATGGAGGGGATACGCTATGGCTGTGAACAAGGATTGTATGGTTGGAATGTGACG
GACTGTAAAATCTGTTTTAAGTATGGCTTATACTATAGCCCTGTTAGTACCCCAGCAGAT
TTTCGGATGCTTGCTCCTATTGTATTGGAACAAGTCTTAAAAAAAGCTGGAACAGAATTG
TTAGAGCCATATCTTAGTTTTAAAATTTATGCGCCACAGGAATATCTTTCACGAGCATAC
AACGATGCTCCTAAATATTGTGCGAACATCGTAGACACTCAATTGAAAAATAATGAGGTC
ATTCTTAGTGGAGAAATCCCTGCTCGGTGTATTCAAAAATATCGTAGTGATTTAACTTTC
TTTACAAATGGACGTAGTGTTTGTTTAACAGAGTTAAAAGGGTACCATGTTACTACCGGT
GAACCTGTTTGCCAGCCCCGTCGTCCAAATAGTCGGATAGATAAAGTACGATATATGTTC
AATAAAATAACTTAG
>79065|GCWGS_0352|Neisseria_gonorrhoeae|16|Neisseria_gonorrhoeae:1-1935
ATGGAGGAAAATCACATGAAAATTATTAATATTGGAGTTTTAGCTCATGTTGATGCAGGA
AAAACTACCTTAACAGAAAGCTTATTATATAACAGTGGAGCGATTACAGAATTAGGAAGC
GTGGACAAAGGTACAACGAGGACGGATAATACGCTTTTAGAACGTCAGAGAGGAATTACA
ATTCAGACAGGAATAACCTCTTTTCAGTGGGAAAATACGAAGGTGAACATCATAGACACG
CCAGGACATATGGATTTCTTAGCAGAAGTATATCGTTCATTATCAGTTTTAGATGGGGCA
ATTCTACTGATTTCTGCAAAAGATGGCGTACAAGCACAAACTCGTATATTATTTCATGCA
CTTAGGAAAATGGGGATTCCCACAATCTTTTTTATCAATAAGATTGACCAAAATGGAATT
GATTTATCAACGGTTTATCAGGATATTAAAGAGAAACTTTCTGCCGAAATTGTAATCAAA
CAGAAGGTAGAACTGTATCCTAATATGTGTGTGACGAACTTTACCGAATCTGAACAATGG
GATATGGTAATAGAAGGAAATGATTACCTTTTGGAGAAATATACGTCTGGGAAATTATTG
GAAGCATTAGAACTCGAACAAGAGGAAAGCATAAGATTTCATAATTGTTCCCTGTTCCCT
GTTTATCACGGAAGTGCAAAAAACAATATAGGGATTGATAACCTTATAGAAGTGATTACG
AATAAATTTTATTCATCAACACATCGAGGTCAGTCTGAACTTTGCGGAAAAGTTTTCAAA
ATTGAGTATTCGGAAAAAAGACAGCGTCTTGCATATATACGTCTTTATAGTGGCGTACTG
CATTTGCGAGATCCGGTTAGAATATCGGAAAAGGAAAAAATAAAAATTACAGAAATGTAT
ACTTCAATAAATGGTGAATTATGTAAAATCGATAAGGCTTATTCCGGGGAAATTGTTATT
TTGCAGAATGAGTTTTTGAAGTTAAATAGTGTTCTTGGAGATACAAAGCTATTGCCACAG
AGAGAGAGAATTGAAAATCCCCTCCCTCTGCTGCAAACGACTGTTGAACCGAGCAAACCT
CAACAAAGGGAAATGTTACTTGATGCACTTTTAGAAATCTCCGACAGTGACCCGCTTCTG
CGATATTATGTGGATTCTGCGACACATGAAATCATACTTTCTTTCTTAGGGAAAGTACAA
ATGGAAGTGACTTGTGCTCTGCTGCAAGAAAAGTATCATGTGGAGATAGAAATAAAAGAG
CCTACAGTCATTTATATGGAAAGACCGTTAAAAAAAGCAGAGTATACCATTCACATCGAA
GTTCCACCGAATCCTTTCTGGGCTTCCATTGGTCTATCTGTAGCACCGCTTCCATTAGGG
AGCGGAGTACAGTATGAGAGCTCGGTTTCTCTTGGATACTTAAATCAATCGTTTCAAAAT
GCAGTTATGGAGGGGATACGCTATGGCTGTGAACAAGGATTGTATGGTTGGAATGTGACG
GACTGTAAAATCTGTTTTAAGTATGGCTTATACTATAGCCCTGTTAGTACCCCAGCAGAT
TTTCGGATGCTTGCTCCTATTGTATTGGAACAAGTCTTAAAAAAAGCTGGAACAGAATTG
TTAGAGCCATATCTTAGTTTTAAAATTTATGCGCCACAGGAATATCTTTCACGAGCATAC
AACGATGCTCCTAAATATTGTGCGAACATCGTAGACACTCAATTGAAAAATAATGAGGTC
ATTCTTAGTGGAGAAATCCCTGCTCGGTGTATTCAAAAATATCGTAGTGATTTAACTTTC
TTTACAAATGGACGTAGTGTTTGTTTAACAGAGTTAAAAGGGTACCATGTTACTACCGGT
GAACCTGTTTGCCAGCCCCGTCGTCCAAATAGTCGGATAGATAAAGTACGATATATGTTC
AATAAAATAACTTAG
>79079|GCWGS_0014|Neisseria_gonorrhoeae|16|Neisseria_gonorrhoeae:1-1935
ATGGAGGAAAATCACATGAAAATTATTAATATTGGAGTTTTAGCTCATGTTGATGCAGGA
AAAACTACCTTAACAGAAAGCTTATTATATAACAGTGGAGCGATTACAGAATTAGGAAGC
GTGGACAAAGGTACAACGAGGACGGATAATACGCTTTTAGAACGTCAGAGAGGAATTACA
ATTCAGACAGGAATAACCTCTTTTCAGTGGGAAAATACGAAGGTGAACATCATAGACACG
CCAGGACATATGGATTTCTTAGCAGAAGTATATCGTTCATTATCAGTTTTAGATGGGGCA
ATTCTACTGATTTCTGCAAAAGATGGCGTACAAGCACAAACTCGTATATTATTTCATGCA
CTTAGGAAAATGGGGATTCCCACAATCTTTTTTATCAATAAGATTGACCAAAATGGAATT
GATTTATCAACGGTTTATCAGGATATTAAAGAGAAACTTTCTGCCGAAATTGTAATCAAA
CAGAAGGTAGAACTGTATCCTAATATGTGTGTGACGAACTTTACCGAATCTGAACAATGG
GATATGGTAATAGAAGGAAATGATTACCTTTTGGAGAAATATACGTCTGGGAAATTATTG
GAAGCATTAGAACTCGAACAAGAGGAAAGCATAAGATTTCATAATTGTTCCCTGTTCCCT
GTTTATCACGGAAGTGCAAAAAACAATATAGGGATTGATAACCTTATAGAAGTGATTACG
AATAAATTTTATTCATCAACACATCGAGGTCAGTCTGAACTTTGCGGAAAAGTTTTCAAA
ATTGAGTATTCGGAAAAAAGACAGCGTCTTGCATATATACGTCTTTATAGTGGCGTACTG
CATTTGCGAGATCCGGTTAGAATATCGGAAAAGGAAAAAATAAAAATTACAGAAATGTAT
ACTTCAATAAATGGTGAATTATGTAAAATCGATAAGGCTTATTCCGGGGAAATTGTTATT
TTGCAGAATGAGTTTTTGAAGTTAAATAGTGTTCTTGGAGATACAAAGCTATTGCCACAG
AGAGAGAGAATTGAAAATCCCCTCCCTCTGCTGCAAACGACTGTTGAACCGAGCAAACCT
CAACAAAGGGAAATGTTACTTGATGCACTTTTAGAAATCTCCGACAGTGACCCGCTTCTG
CGATATTATGTGGATTCTGCGACACATGAAATCATACTTTCTTTCTTAGGGAAAGTACAA
ATGGAAGTGACTTGTGCTCTGCTGCAAGAAAAGTATCATGTGGAGATAGAAATAAAAGAG
CCTACAGTCATTTATATGGAAAGACCGTTAAAAAAAGCAGAGTATACCATTCACATCGAA
GTTCCACCGAATCCTTTCTGGGCTTCCATTGGTCTATCTGTAGCACCGCTTCCATTAGGG
AGCGGAGTACAGTATGAGAGCTCGGTTTCTCTTGGATACTTAAATCAATCGTTTCAAAAT
GCAGTTATGGAGGGGATACGCTATGGCTGTGAACAAGGATTGTATGGTTGGAATGTGACG
GACTGTAAAATCTGTTTTAAGTATGGCTTATACTATAGCCCTGTTAGTACCCCAGCAGAT
TTTCGGATGCTTGCTCCTATTGTATTGGAACAAGTCTTAAAAAAAGCTGGAACAGAATTG
TTAGAGCCATATCTTAGTTTTAAAATTTATGCGCCACAGGAATATCTTTCACGAGCATAC
AACGATGCTCCTAAATATTGTGCGAACATCGTAGACACTCAATTGAAAAATAATGAGGTC
ATTCTTAGTGGAGAAATCCCTGCTCGGTGTATTCAAAAATATCGTAGTGATTTAACTTTC
TTTACAAATGGACGTAGTGTTTGTTTAACAGAGTTAAAAGGGTACCATGTTACTACCGGT
GAACCTGTTTGCCAGCCCCGTCGTCCAAATAGTCGGATAGATAAAGTACGATATATGTTC
AATAAAATAACTTAG
>79086|GCWGS_0555|Neisseria_gonorrhoeae|16|Neisseria_gonorrhoeae:1-1935
ATGGAGGAAAATCACATGAAAATTATTAATATTGGAGTTTTAGCTCATGTTGATGCAGGA
AAAACTACCTTAACAGAAAGCTTATTATATAACAGTGGAGCGATTACAGAATTAGGAAGC
GTGGACAAAGGTACAACGAGGACGGATAATACGCTTTTAGAACGTCAGAGAGGAATTACA
ATTCAGACAGGAATAACCTCTTTTCAGTGGGAAAATACGAAGGTGAACATCATAGACACG
CCAGGACATATGGATTTCTTAGCAGAAGTATATCGTTCATTATCAGTTTTAGATGGGGCA
ATTCTACTGATTTCTGCAAAAGATGGCGTACAAGCACAAACTCGTATATTATTTCATGCA
CTTAGGAAAATGGGGATTCCCACAATCTTTTTTATCAATAAGATTGACCAAAATGGAATT
GATTTATCAACGGTTTATCAGGATATTAAAGAGAAACTTTCTGCCGAAATTGTAATCAAA
CAGAAGGTAGAACTGTATCCTAATATGTGTGTGACGAACTTTACCGAATCTGAACAATGG
GATATGGTAATAGAAGGAAATGATTACCTTTTGGAGAAATATACGTCTGGGAAATTATTG
GAAGCATTAGAACTCGAACAAGAGGAAAGCATAAGATTTCATAATTGTTCCCTGTTCCCT
GTTTATCACGGAAGTGCAAAAAACAATATAGGGATTGATAACCTTATAGAAGTGATTACG
AATAAATTTTATTCATCAACACATCGAGGTCAGTCTGAACTTTGCGGAAAAGTTTTCAAA
ATTGAGTATTCGGAAAAAAGACAGCGTCTTGCATATATACGTCTTTATAGTGGCGTACTG
CATTTGCGAGATCCGGTTAGAATATCGGAAAAGGAAAAAATAAAAATTACAGAAATGTAT
ACTTCAATAAATGGTGAATTATGTAAAATCGATAAGGCTTATTCCGGGGAAATTGTTATT
TTGCAGAATGAGTTTTTGAAGTTAAATAGTGTTCTTGGAGATACAAAGCTATTGCCACAG
AGAGAGAGAATTGAAAATCCCCTCCCTCTGCTGCAAACGACTGTTGAACCGAGCAAACCT
CAACAAAGGGAAATGTTACTTGATGCACTTTTAGAAATCTCCGACAGTGACCCGCTTCTG
CGATATTATGTGGATTCTGCGACACATGAAATCATACTTTCTTTCTTAGGGAAAGTACAA
ATGGAAGTGACTTGTGCTCTGCTGCAAGAAAAGTATCATGTGGAGATAGAAATAAAAGAG
CCTACAGTCATTTATATGGAAAGACCGTTAAAAAAAGCAGAGTATACCATTCACATCGAA
GTTCCACCGAATCCTTTCTGGGCTTCCATTGGTCTATCTGTAGCACCGCTTCCATTAGGG
AGCGGAGTACAGTATGAGAGCTCGGTTTCTCTTGGATACTTAAATCAATCGTTTCAAAAT
GCAGTTATGGAGGGGATACGCTATGGCTGTGAACAAGGATTGTATGGTTGGAATGTGACG
GACTGTAAAATCTGTTTTAAGTATGGCTTATACTATAGCCCTGTTAGTACCCCAGCAGAT
TTTCGGATGCTTGCTCCTATTGTATTGGAACAAGTCTTAAAAAAAGCTGGAACAGAATTG
TTAGAGCCATATCTTAGTTTTAAAATTTATGCGCCACAGGAATATCTTTCACGAGCATAC
AACGATGCTCCTAAATATTGTGCGAACATCGTAGACACTCAATTGAAAAATAATGAGGTC
ATTCTTAGTGGAGAAATCCCTGCTCGGTGTATTCAAAAATATCGTAGTGATTTAACTTTC
TTTACAAATGGACGTAGTGTTTGTTTAACAGAGTTAAAAGGGTACCATGTTACTACCGGT
GAACCTGTTTGCCAGCCCCGTCGTCCAAATAGTCGGATAGATAAAGTACGATATATGTTC
AATAAAATAACTTAG
>79094|GCWGS_0415|Neisseria_gonorrhoeae|16|Neisseria_gonorrhoeae:1-1935
ATGGAGGAAAATCACATGAAAATTATTAATATTGGAGTTTTAGCTCATGTTGATGCAGGA
AAAACTACCTTAACAGAAAGCTTATTATATAACAGTGGAGCGATTACAGAATTAGGAAGC
GTGGACAAAGGTACAACGAGGACGGATAATACGCTTTTAGAACGTCAGAGAGGAATTACA
ATTCAGACAGGAATAACCTCTTTTCAGTGGGAAAATACGAAGGTGAACATCATAGACACG
CCAGGACATATGGATTTCTTAGCAGAAGTATATCGTTCATTATCAGTTTTAGATGGGGCA
ATTCTACTGATTTCTGCAAAAGATGGCGTACAAGCACAAACTCGTATATTATTTCATGCA
CTTAGGAAAATGGGGATTCCCACAATCTTTTTTATCAATAAGATTGACCAAAATGGAATT
GATTTATCAACGGTTTATCAGGATATTAAAGAGAAACTTTCTGCCGAAATTGTAATCAAA
CAGAAGGTAGAACTGTATCCTAATATGTGTGTGACGAACTTTACCGAATCTGAACAATGG
GATATGGTAATAGAAGGAAATGATTACCTTTTGGAGAAATATACGTCTGGGAAATTATTG
GAAGCATTAGAACTCGAACAAGAGGAAAGCATAAGATTTCATAATTGTTCCCTGTTCCCT
GTTTATCACGGAAGTGCAAAAAACAATATAGGGATTGATAACCTTATAGAAGTGATTACG
AATAAATTTTATTCATCAACACATCGAGGTCAGTCTGAACTTTGCGGAAAAGTTTTCAAA
ATTGAGTATTCGGAAAAAAGACAGCGTCTTGCATATATACGTCTTTATAGTGGCGTACTG
CATTTGCGAGATCCGGTTAGAATATCGGAAAAGGAAAAAATAAAAATTACAGAAATGTAT
ACTTCAATAAATGGTGAATTATGTAAAATCGATAAGGCTTATTCCGGGGAAATTGTTATT
TTGCAGAATGAGTTTTTGAAGTTAAATAGTGTTCTTGGAGATACAAAGCTATTGCCACAG
AGAGAGAGAATTGAAAATCCCCTCCCTCTGCTGCAAACGACTGTTGAACCGAGCAAACCT
CAACAAAGGGAAATGTTACTTGATGCACTTTTAGAAATCTCCGACAGTGACCCGCTTCTG
CGATATTATGTGGATTCTGCGACACATGAAATCATACTTTCTTTCTTAGGGAAAGTACAA
ATGGAAGTGACTTGTGCTCTGCTGCAAGAAAAGTATCATGTGGAGATAGAAATAAAAGAG
CCTACAGTCATTTATATGGAAAGACCGTTAAAAAAAGCAGAGTATACCATTCACATCGAA
GTTCCACCGAATCCTTTCTGGGCTTCCATTGGTCTATCTGTAGCACCGCTTCCATTAGGG
AGCGGAGTACAGTATGAGAGCTCGGTTTCTCTTGGATACTTAAATCAATCGTTTCAAAAT
GCAGTTATGGAGGGGATACGCTATGGCTGTGAACAAGGATTGTATGGTTGGAATGTGACG
GACTGTAAAATCTGTTTTAAGTATGGCTTATACTATAGCCCTGTTAGTACCCCAGCAGAT
TTTCGGATGCTTGCTCCTATTGTATTGGAACAAGTCTTAAAAAAAGCTGGAACAGAATTG
TTAGAGCCATATCTTAGTTTTAAAATTTATGCGCCACAGGAATATCTTTCACGAGCATAC
AACGATGCTCCTAAATATTGTGCGAACATCGTAGACACTCAATTGAAAAATAATGAGGTC
ATTCTTAGTGGAGAAATCCCTGCTCGGTGTATTCAAAAATATCGTAGTGATTTAACTTTC
TTTACAAATGGACGTAGTGTTTGTTTAACAGAGTTAAAAGGGTACCATGTTACTACCGGT
GAACCTGTTTGCCAGCCCCGTCGTCCAAATAGTCGGATAGATAAAGTACGATATATGTTC
AATAAAATAACTTAG
>79095|GCWGS_0414|Neisseria_gonorrhoeae|16|Neisseria_gonorrhoeae:1-1935
ATGGAGGAAAATCACATGAAAATTATTAATATTGGAGTTTTAGCTCATGTTGATGCAGGA
AAAACTACCTTAACAGAAAGCTTATTATATAACAGTGGAGCGATTACAGAATTAGGAAGC
GTGGACAAAGGTACAACGAGGACGGATAATACGCTTTTAGAACGTCAGAGAGGAATTACA
ATTCAGACAGGAATAACCTCTTTTCAGTGGGAAAATACGAAGGTGAACATCATAGACACG
CCAGGACATATGGATTTCTTAGCAGAAGTATATCGTTCATTATCAGTTTTAGATGGGGCA
ATTCTACTGATTTCTGCAAAAGATGGCGTACAAGCACAAACTCGTATATTATTTCATGCA
CTTAGGAAAATGGGGATTCCCACAATCTTTTTTATCAATAAGATTGACCAAAATGGAATT
GATTTATCAACGGTTTATCAGGATATTAAAGAGAAACTTTCTGCCGAAATTGTAATCAAA
CAGAAGGTAGAACTGTATCCTAATATGTGTGTGACGAACTTTACCGAATCTGAACAATGG
GATATGGTAATAGAAGGAAATGATTACCTTTTGGAGAAATATACGTCTGGGAAATTATTG
GAAGCATTAGAACTCGAACAAGAGGAAAGCATAAGATTTCATAATTGTTCCCTGTTCCCT
GTTTATCACGGAAGTGCAAAAAACAATATAGGGATTGATAACCTTATAGAAGTGATTACG
AATAAATTTTATTCATCAACACATCGAGGTCAGTCTGAACTTTGCGGAAAAGTTTTCAAA
ATTGAGTATTCGGAAAAAAGACAGCGTCTTGCATATATACGTCTTTATAGTGGCGTACTG
CATTTGCGAGATCCGGTTAGAATATCGGAAAAGGAAAAAATAAAAATTACAGAAATGTAT
ACTTCAATAAATGGTGAATTATGTAAAATCGATAAGGCTTATTCCGGGGAAATTGTTATT
TTGCAGAATGAGTTTTTGAAGTTAAATAGTGTTCTTGGAGATACAAAGCTATTGCCACAG
AGAGAGAGAATTGAAAATCCCCTCCCTCTGCTGCAAACGACTGTTGAACCGAGCAAACCT
CAACAAAGGGAAATGTTACTTGATGCACTTTTAGAAATCTCCGACAGTGACCCGCTTCTG
CGATATTATGTGGATTCTGCGACACATGAAATCATACTTTCTTTCTTAGGGAAAGTACAA
ATGGAAGTGACTTGTGCTCTGCTGCAAGAAAAGTATCATGTGGAGATAGAAATAAAAGAG
CCTACAGTCATTTATATGGAAAGACCGTTAAAAAAAGCAGAGTATACCATTCACATCGAA
GTTCCACCGAATCCTTTCTGGGCTTCCATTGGTCTATCTGTAGCACCGCTTCCATTAGGG
AGCGGAGTACAGTATGAGAGCTCGGTTTCTCTTGGATACTTAAATCAATCGTTTCAAAAT
GCAGTTATGGAGGGGATACGCTATGGCTGTGAACAAGGATTGTATGGTTGGAATGTGACG
GACTGTAAAATCTGTTTTAAGTATGGCTTATACTATAGCCCTGTTAGTACCCCAGCAGAT
TTTCGGATGCTTGCTCCTATTGTATTGGAACAAGTCTTAAAAAAAGCTGGAACAGAATTG
TTAGAGCCATATCTTAGTTTTAAAATTTATGCGCCACAGGAATATCTTTCACGAGCATAC
AACGATGCTCCTAAATATTGTGCGAACATCGTAGACACTCAATTGAAAAATAATGAGGTC
ATTCTTAGTGGAGAAATCCCTGCTCGGTGTATTCAAAAATATCGTAGTGATTTAACTTTC
TTTACAAATGGACGTAGTGTTTGTTTAACAGAGTTAAAAGGGTACCATGTTACTACCGGT
GAACCTGTTTGCCAGCCCCGTCGTCCAAATAGTCGGATAGATAAAGTACGATATATGTTC
AATAAAATAACTTAG
>79097|GCWGS_0412|Neisseria_gonorrhoeae|16|Neisseria_gonorrhoeae:1-1935
ATGGAGGAAAATCACATGAAAATTATTAATATTGGAGTTTTAGCTCATGTTGATGCAGGA
AAAACTACCTTAACAGAAAGCTTATTATATAACAGTGGAGCGATTACAGAATTAGGAAGC
GTGGACAAAGGTACAACGAGGACGGATAATACGCTTTTAGAACGTCAGAGAGGAATTACA
ATTCAGACAGGAATAACCTCTTTTCAGTGGGAAAATACGAAGGTGAACATCATAGACACG
CCAGGACATATGGATTTCTTAGCAGAAGTATATCGTTCATTATCAGTTTTAGATGGGGCA
ATTCTACTGATTTCTGCAAAAGATGGCGTACAAGCACAAACTCGTATATTATTTCATGCA
CTTAGGAAAATGGGGATTCCCACAATCTTTTTTATCAATAAGATTGACCAAAATGGAATT
GATTTATCAACGGTTTATCAGGATATTAAAGAGAAACTTTCTGCCGAAATTGTAATCAAA
CAGAAGGTAGAACTGTATCCTAATATGTGTGTGACGAACTTTACCGAATCTGAACAATGG
GATATGGTAATAGAAGGAAATGATTACCTTTTGGAGAAATATACGTCTGGGAAATTATTG
GAAGCATTAGAACTCGAACAAGAGGAAAGCATAAGATTTCATAATTGTTCCCTGTTCCCT
GTTTATCACGGAAGTGCAAAAAACAATATAGGGATTGATAACCTTATAGAAGTGATTACG
AATAAATTTTATTCATCAACACATCGAGGTCAGTCTGAACTTTGCGGAAAAGTTTTCAAA
ATTGAGTATTCGGAAAAAAGACAGCGTCTTGCATATATACGTCTTTATAGTGGCGTACTG
CATTTGCGAGATCCGGTTAGAATATCGGAAAAGGAAAAAATAAAAATTACAGAAATGTAT
ACTTCAATAAATGGTGAATTATGTAAAATCGATAAGGCTTATTCCGGGGAAATTGTTATT
TTGCAGAATGAGTTTTTGAAGTTAAATAGTGTTCTTGGAGATACAAAGCTATTGCCACAG
AGAGAGAGAATTGAAAATCCCCTCCCTCTGCTGCAAACGACTGTTGAACCGAGCAAACCT
CAACAAAGGGAAATGTTACTTGATGCACTTTTAGAAATCTCCGACAGTGACCCGCTTCTG
CGATATTATGTGGATTCTGCGACACATGAAATCATACTTTCTTTCTTAGGGAAAGTACAA
ATGGAAGTGACTTGTGCTCTGCTGCAAGAAAAGTATCATGTGGAGATAGAAATAAAAGAG
CCTACAGTCATTTATATGGAAAGACCGTTAAAAAAAGCAGAGTATACCATTCACATCGAA
GTTCCACCGAATCCTTTCTGGGCTTCCATTGGTCTATCTGTAGCACCGCTTCCATTAGGG
AGCGGAGTACAGTATGAGAGCTCGGTTTCTCTTGGATACTTAAATCAATCGTTTCAAAAT
GCAGTTATGGAGGGGATACGCTATGGCTGTGAACAAGGATTGTATGGTTGGAATGTGACG
GACTGTAAAATCTGTTTTAAGTATGGCTTATACTATAGCCCTGTTAGTACCCCAGCAGAT
TTTCGGATGCTTGCTCCTATTGTATTGGAACAAGTCTTAAAAAAAGCTGGAACAGAATTG
TTAGAGCCATATCTTAGTTTTAAAATTTATGCGCCACAGGAATATCTTTCACGAGCATAC
AACGATGCTCCTAAATATTGTGCGAACATCGTAGACACTCAATTGAAAAATAATGAGGTC
ATTCTTAGTGGAGAAATCCCTGCTCGGTGTATTCAAAAATATCGTAGTGATTTAACTTTC
TTTACAAATGGACGTAGTGTTTGTTTAACAGAGTTAAAAGGGTACCATGTTACTACCGGT
GAACCTGTTTGCCAGCCCCGTCGTCCAAATAGTCGGATAGATAAAGTACGATATATGTTC
AATAAAATAACTTAG
>79233|LRRBGS_0229|Neisseria_gonorrhoeae|16|Neisseria_gonorrhoeae:1-1935
ATGGAGGAAAATCACATGAAAATTATTAATATTGGAGTTTTAGCTCATGTTGATGCAGGA
AAAACTACCTTAACAGAAAGCTTATTATATAACAGTGGAGCGATTACAGAATTAGGAAGC
GTGGACAAAGGTACAACGAGGACGGATAATACGCTTTTAGAACGTCAGAGAGGAATTACA
ATTCAGACAGGAATAACCTCTTTTCAGTGGGAAAATACGAAGGTGAACATCATAGACACG
CCAGGACATATGGATTTCTTAGCAGAAGTATATCGTTCATTATCAGTTTTAGATGGGGCA
ATTCTACTGATTTCTGCAAAAGATGGCGTACAAGCACAAACTCGTATATTATTTCATGCA
CTTAGGAAAATGGGGATTCCCACAATCTTTTTTATCAATAAGATTGACCAAAATGGAATT
GATTTATCAACGGTTTATCAGGATATTAAAGAGAAACTTTCTGCCGAAATTGTAATCAAA
CAGAAGGTAGAACTGTATCCTAATATGTGTGTGACGAACTTTACCGAATCTGAACAATGG
GATATGGTAATAGAAGGAAATGATTACCTTTTGGAGAAATATACGTCTGGGAAATTATTG
GAAGCATTAGAACTCGAACAAGAGGAAAGCATAAGATTTCATAATTGTTCCCTGTTCCCT
GTTTATCACGGAAGTGCAAAAAACAATATAGGGATTGATAACCTTATAGAAGTGATTACG
AATAAATTTTATTCATCAACACATCGAGGTCAGTCTGAACTTTGCGGAAAAGTTTTCAAA
ATTGAGTATTCGGAAAAAAGACAGCGTCTTGCATATATACGTCTTTATAGTGGCGTACTG
CATTTGCGAGATCCGGTTAGAATATCGGAAAAGGAAAAAATAAAAATTACAGAAATGTAT
ACTTCAATAAATGGTGAATTATGTAAAATCGATAAGGCTTATTCCGGGGAAATTGTTATT
TTGCAGAATGAGTTTTTGAAGTTAAATAGTGTTCTTGGAGATACAAAGCTATTGCCACAG
AGAGAGAGAATTGAAAATCCCCTCCCTCTGCTGCAAACGACTGTTGAACCGAGCAAACCT
CAACAAAGGGAAATGTTACTTGATGCACTTTTAGAAATCTCCGACAGTGACCCGCTTCTG
CGATATTATGTGGATTCTGCGACACATGAAATCATACTTTCTTTCTTAGGGAAAGTACAA
ATGGAAGTGACTTGTGCTCTGCTGCAAGAAAAGTATCATGTGGAGATAGAAATAAAAGAG
CCTACAGTCATTTATATGGAAAGACCGTTAAAAAAAGCAGAGTATACCATTCACATCGAA
GTTCCACCGAATCCTTTCTGGGCTTCCATTGGTCTATCTGTAGCACCGCTTCCATTAGGG
AGCGGAGTACAGTATGAGAGCTCGGTTTCTCTTGGATACTTAAATCAATCGTTTCAAAAT
GCAGTTATGGAGGGGATACGCTATGGCTGTGAACAAGGATTGTATGGTTGGAATGTGACG
GACTGTAAAATCTGTTTTAAGTATGGCTTATACTATAGCCCTGTTAGTACCCCAGCAGAT
TTTCGGATGCTTGCTCCTATTGTATTGGAACAAGTCTTAAAAAAAGCTGGAACAGAATTG
TTAGAGCCATATCTTAGTTTTAAAATTTATGCGCCACAGGAATATCTTTCACGAGCATAC
AACGATGCTCCTAAATATTGTGCGAACATCGTAGACACTCAATTGAAAAATAATGAGGTC
ATTCTTAGTGGAGAAATCCCTGCTCGGTGTATTCAAAAATATCGTAGTGATTTAACTTTC
TTTACAAATGGACGTAGTGTTTGTTTAACAGAGTTAAAAGGGTACCATGTTACTACCGGT
GAACCTGTTTGCCAGCCCCGTCGTCCAAATAGTCGGATAGATAAAGTACGATATATGTTC
AATAAAATAACTTAG
>79251|LRRBGS_0263|Neisseria_gonorrhoeae|16|Neisseria_gonorrhoeae:1-1935
ATGGAGGAAAATCACATGAAAATTATTAATATTGGAGTTTTAGCTCATGTTGATGCAGGA
AAAACTACCTTAACAGAAAGCTTATTATATAACAGTGGAGCGATTACAGAATTAGGAAGC
GTGGACAAAGGTACAACGAGGACGGATAATACGCTTTTAGAACGTCAGAGAGGAATTACA
ATTCAGACAGGAATAACCTCTTTTCAGTGGGAAAATACGAAGGTGAACATCATAGACACG
CCAGGACATATGGATTTCTTAGCAGAAGTATATCGTTCATTATCAGTTTTAGATGGGGCA
ATTCTACTGATTTCTGCAAAAGATGGCGTACAAGCACAAACTCGTATATTATTTCATGCA
CTTAGGAAAATGGGGATTCCCACAATCTTTTTTATCAATAAGATTGACCAAAATGGAATT
GATTTATCAACGGTTTATCAGGATATTAAAGAGAAACTTTCTGCCGAAATTGTAATCAAA
CAGAAGGTAGAACTGTATCCTAATATGTGTGTGACGAACTTTACCGAATCTGAACAATGG
GATATGGTAATAGAAGGAAATGATTACCTTTTGGAGAAATATACGTCTGGGAAATTATTG
GAAGCATTAGAACTCGAACAAGAGGAAAGCATAAGATTTCATAATTGTTCCCTGTTCCCT
GTTTATCACGGAAGTGCAAAAAACAATATAGGGATTGATAACCTTATAGAAGTGATTACG
AATAAATTTTATTCATCAACACATCGAGGTCAGTCTGAACTTTGCGGAAAAGTTTTCAAA
ATTGAGTATTCGGAAAAAAGACAGCGTCTTGCATATATACGTCTTTATAGTGGCGTACTG
CATTTGCGAGATCCGGTTAGAATATCGGAAAAGGAAAAAATAAAAATTACAGAAATGTAT
ACTTCAATAAATGGTGAATTATGTAAAATCGATAAGGCTTATTCCGGGGAAATTGTTATT
TTGCAGAATGAGTTTTTGAAGTTAAATAGTGTTCTTGGAGATACAAAGCTATTGCCACAG
AGAGAGAGAATTGAAAATCCCCTCCCTCTGCTGCAAACGACTGTTGAACCGAGCAAACCT
CAACAAAGGGAAATGTTACTTGATGCACTTTTAGAAATCTCCGACAGTGACCCGCTTCTG
CGATATTATGTGGATTCTGCGACACATGAAATCATACTTTCTTTCTTAGGGAAAGTACAA
ATGGAAGTGACTTGTGCTCTGCTGCAAGAAAAGTATCATGTGGAGATAGAAATAAAAGAG
CCTACAGTCATTTATATGGAAAGACCGTTAAAAAAAGCAGAGTATACCATTCACATCGAA
GTTCCACCGAATCCTTTCTGGGCTTCCATTGGTCTATCTGTAGCACCGCTTCCATTAGGG
AGCGGAGTACAGTATGAGAGCTCGGTTTCTCTTGGATACTTAAATCAATCGTTTCAAAAT
GCAGTTATGGAGGGGATACGCTATGGCTGTGAACAAGGATTGTATGGTTGGAATGTGACG
GACTGTAAAATCTGTTTTAAGTATGGCTTATACTATAGCCCTGTTAGTACCCCAGCAGAT
TTTCGGATGCTTGCTCCTATTGTATTGGAACAAGTCTTAAAAAAAGCTGGAACAGAATTG
TTAGAGCCATATCTTAGTTTTAAAATTTATGCGCCACAGGAATATCTTTCACGAGCATAC
AACGATGCTCCTAAATATTGTGCGAACATCGTAGACACTCAATTGAAAAATAATGAGGTC
ATTCTTAGTGGAGAAATCCCTGCTCGGTGTATTCAAAAATATCGTAGTGATTTAACTTTC
TTTACAAATGGACGTAGTGTTTGTTTAACAGAGTTAAAAGGGTACCATGTTACTACCGGT
GAACCTGTTTGCCAGCCCCGTCGTCCAAATAGTCGGATAGATAAAGTACGATATATGTTC
AATAAAATAACTTAG
>79260|LRRBGS_0250|Neisseria_gonorrhoeae|16|Neisseria_gonorrhoeae:1-1935
ATGGAGGAAAATCACATGAAAATTATTAATATTGGAGTTTTAGCTCATGTTGATGCAGGA
AAAACTACCTTAACAGAAAGCTTATTATATAACAGTGGAGCGATTACAGAATTAGGAAGC
GTGGACAAAGGTACAACGAGGACGGATAATACGCTTTTAGAACGTCAGAGAGGAATTACA
ATTCAGACAGGAATAACCTCTTTTCAGTGGGAAAATACGAAGGTGAACATCATAGACACG
CCAGGACATATGGATTTCTTAGCAGAAGTATATCGTTCATTATCAGTTTTAGATGGGGCA
ATTCTACTGATTTCTGCAAAAGATGGCGTACAAGCACAAACTCGTATATTATTTCATGCA
CTTAGGAAAATGGGGATTCCCACAATCTTTTTTATCAATAAGATTGACCAAAATGGAATT
GATTTATCAACGGTTTATCAGGATATTAAAGAGAAACTTTCTGCCGAAATTGTAATCAAA
CAGAAGGTAGAACTGTATCCTAATATGTGTGTGACGAACTTTACCGAATCTGAACAATGG
GATATGGTAATAGAAGGAAATGATTACCTTTTGGAGAAATATACGTCTGGGAAATTATTG
GAAGCATTAGAACTCGAACAAGAGGAAAGCATAAGATTTCATAATTGTTCCCTGTTCCCT
GTTTATCACGGAAGTGCAAAAAACAATATAGGGATTGATAACCTTATAGAAGTGATTACG
AATAAATTTTATTCATCAACACATCGAGGTCAGTCTGAACTTTGCGGAAAAGTTTTCAAA
ATTGAGTATTCGGAAAAAAGACAGCGTCTTGCATATATACGTCTTTATAGTGGCGTACTG
CATTTGCGAGATCCGGTTAGAATATCGGAAAAGGAAAAAATAAAAATTACAGAAATGTAT
ACTTCAATAAATGGTGAATTATGTAAAATCGATAAGGCTTATTCCGGGGAAATTGTTATT
TTGCAGAATGAGTTTTTGAAGTTAAATAGTGTTCTTGGAGATACAAAGCTATTGCCACAG
AGAGAGAGAATTGAAAATCCCCTCCCTCTGCTGCAAACGACTGTTGAACCGAGCAAACCT
CAACAAAGGGAAATGTTACTTGATGCACTTTTAGAAATCTCCGACAGTGACCCGCTTCTG
CGATATTATGTGGATTCTGCGACACATGAAATCATACTTTCTTTCTTAGGGAAAGTACAA
ATGGAAGTGACTTGTGCTCTGCTGCAAGAAAAGTATCATGTGGAGATAGAAATAAAAGAG
CCTACAGTCATTTATATGGAAAGACCGTTAAAAAAAGCAGAGTATACCATTCACATCGAA
GTTCCACCGAATCCTTTCTGGGCTTCCATTGGTCTATCTGTAGCACCGCTTCCATTAGGG
AGCGGAGTACAGTATGAGAGCTCGGTTTCTCTTGGATACTTAAATCAATCGTTTCAAAAT
GCAGTTATGGAGGGGATACGCTATGGCTGTGAACAAGGATTGTATGGTTGGAATGTGACG
GACTGTAAAATCTGTTTTAAGTATGGCTTATACTATAGCCCTGTTAGTACCCCAGCAGAT
TTTCGGATGCTTGCTCCTATTGTATTGGAACAAGTCTTAAAAAAAGCTGGAACAGAATTG
TTAGAGCCATATCTTAGTTTTAAAATTTATGCGCCACAGGAATATCTTTCACGAGCATAC
AACGATGCTCCTAAATATTGTGCGAACATCGTAGACACTCAATTGAAAAATAATGAGGTC
ATTCTTAGTGGAGAAATCCCTGCTCGGTGTATTCAAAAATATCGTAGTGATTTAACTTTC
TTTACAAATGGACGTAGTGTTTGTTTAACAGAGTTAAAAGGGTACCATGTTACTACCGGT
GAACCTGTTTGCCAGCCCCGTCGTCCAAATAGTCGGATAGATAAAGTACGATATATGTTC
AATAAAATAACTTAG
>79296|LRRBGS_0300|Neisseria_gonorrhoeae|16|Neisseria_gonorrhoeae:1-1935
ATGGAGGAAAATCACATGAAAATTATTAATATTGGAGTTTTAGCTCATGTTGATGCAGGA
AAAACTACCTTAACAGAAAGCTTATTATATAACAGTGGAGCGATTACAGAATTAGGAAGC
GTGGACAAAGGTACAACGAGGACGGATAATACGCTTTTAGAACGTCAGAGAGGAATTACA
ATTCAGACAGGAATAACCTCTTTTCAGTGGGAAAATACGAAGGTGAACATCATAGACACG
CCAGGACATATGGATTTCTTAGCAGAAGTATATCGTTCATTATCAGTTTTAGATGGGGCA
ATTCTACTGATTTCTGCAAAAGATGGCGTACAAGCACAAACTCGTATATTATTTCATGCA
CTTAGGAAAATGGGGATTCCCACAATCTTTTTTATCAATAAGATTGACCAAAATGGAATT
GATTTATCAACGGTTTATCAGGATATTAAAGAGAAACTTTCTGCCGAAATTGTAATCAAA
CAGAAGGTAGAACTGTATCCTAATATGTGTGTGACGAACTTTACCGAATCTGAACAATGG
GATATGGTAATAGAAGGAAATGATTACCTTTTGGAGAAATATACGTCTGGGAAATTATTG
GAAGCATTAGAACTCGAACAAGAGGAAAGCATAAGATTTCATAATTGTTCCCTGTTCCCT
GTTTATCACGGAAGTGCAAAAAACAATATAGGGATTGATAACCTTATAGAAGTGATTACG
AATAAATTTTATTCATCAACACATCGAGGTCAGTCTGAACTTTGCGGAAAAGTTTTCAAA
ATTGAGTATTCGGAAAAAAGACAGCGTCTTGCATATATACGTCTTTATAGTGGCGTACTG
CATTTGCGAGATCCGGTTAGAATATCGGAAAAGGAAAAAATAAAAATTACAGAAATGTAT
ACTTCAATAAATGGTGAATTATGTAAAATCGATAAGGCTTATTCCGGGGAAATTGTTATT
TTGCAGAATGAGTTTTTGAAGTTAAATAGTGTTCTTGGAGATACAAAGCTATTGCCACAG
AGAGAGAGAATTGAAAATCCCCTCCCTCTGCTGCAAACGACTGTTGAACCGAGCAAACCT
CAACAAAGGGAAATGTTACTTGATGCACTTTTAGAAATCTCCGACAGTGACCCGCTTCTG
CGATATTATGTGGATTCTGCGACACATGAAATCATACTTTCTTTCTTAGGGAAAGTACAA
ATGGAAGTGACTTGTGCTCTGCTGCAAGAAAAGTATCATGTGGAGATAGAAATAAAAGAG
CCTACAGTCATTTATATGGAAAGACCGTTAAAAAAAGCAGAGTATACCATTCACATCGAA
GTTCCACCGAATCCTTTCTGGGCTTCCATTGGTCTATCTGTAGCACCGCTTCCATTAGGG
AGCGGAGTACAGTATGAGAGCTCGGTTTCTCTTGGATACTTAAATCAATCGTTTCAAAAT
GCAGTTATGGAGGGGATACGCTATGGCTGTGAACAAGGATTGTATGGTTGGAATGTGACG
GACTGTAAAATCTGTTTTAAGTATGGCTTATACTATAGCCCTGTTAGTACCCCAGCAGAT
TTTCGGATGCTTGCTCCTATTGTATTGGAACAAGTCTTAAAAAAAGCTGGAACAGAATTG
TTAGAGCCATATCTTAGTTTTAAAATTTATGCGCCACAGGAATATCTTTCACGAGCATAC
AACGATGCTCCTAAATATTGTGCGAACATCGTAGACACTCAATTGAAAAATAATGAGGTC
ATTCTTAGTGGAGAAATCCCTGCTCGGTGTATTCAAAAATATCGTAGTGATTTAACTTTC
TTTACAAATGGACGTAGTGTTTGTTTAACAGAGTTAAAAGGGTACCATGTTACTACCGGT
GAACCTGTTTGCCAGCCCCGTCGTCCAAATAGTCGGATAGATAAAGTACGATATATGTTC
AATAAAATAACTTAG
>79310|LRRBGS_0282|Neisseria_gonorrhoeae|16|Neisseria_gonorrhoeae:1-1935
ATGGAGGAAAATCACATGAAAATTATTAATATTGGAGTTTTAGCTCATGTTGATGCAGGA
AAAACTACCTTAACAGAAAGCTTATTATATAACAGTGGAGCGATTACAGAATTAGGAAGC
GTGGACAAAGGTACAACGAGGACGGATAATACGCTTTTAGAACGTCAGAGAGGAATTACA
ATTCAGACAGGAATAACCTCTTTTCAGTGGGAAAATACGAAGGTGAACATCATAGACACG
CCAGGACATATGGATTTCTTAGCAGAAGTATATCGTTCATTATCAGTTTTAGATGGGGCA
ATTCTACTGATTTCTGCAAAAGATGGCGTACAAGCACAAACTCGTATATTATTTCATGCA
CTTAGGAAAATGGGGATTCCCACAATCTTTTTTATCAATAAGATTGACCAAAATGGAATT
GATTTATCAACGGTTTATCAGGATATTAAAGAGAAACTTTCTGCCGAAATTGTAATCAAA
CAGAAGGTAGAACTGTATCCTAATATGTGTGTGACGAACTTTACCGAATCTGAACAATGG
GATATGGTAATAGAAGGAAATGATTACCTTTTGGAGAAATATACGTCTGGGAAATTATTG
GAAGCATTAGAACTCGAACAAGAGGAAAGCATAAGATTTCATAATTGTTCCCTGTTCCCT
GTTTATCACGGAAGTGCAAAAAACAATATAGGGATTGATAACCTTATAGAAGTGATTACG
AATAAATTTTATTCATCAACACATCGAGGTCAGTCTGAACTTTGCGGAAAAGTTTTCAAA
ATTGAGTATTCGGAAAAAAGACAGCGTCTTGCATATATACGTCTTTATAGTGGCGTACTG
CATTTGCGAGATCCGGTTAGAATATCGGAAAAGGAAAAAATAAAAATTACAGAAATGTAT
ACTTCAATAAATGGTGAATTATGTAAAATCGATAAGGCTTATTCCGGGGAAATTGTTATT
TTGCAGAATGAGTTTTTGAAGTTAAATAGTGTTCTTGGAGATACAAAGCTATTGCCACAG
AGAGAGAGAATTGAAAATCCCCTCCCTCTGCTGCAAACGACTGTTGAACCGAGCAAACCT
CAACAAAGGGAAATGTTACTTGATGCACTTTTAGAAATCTCCGACAGTGACCCGCTTCTG
CGATATTATGTGGATTCTGCGACACATGAAATCATACTTTCTTTCTTAGGGAAAGTACAA
ATGGAAGTGACTTGTGCTCTGCTGCAAGAAAAGTATCATGTGGAGATAGAAATAAAAGAG
CCTACAGTCATTTATATGGAAAGACCGTTAAAAAAAGCAGAGTATACCATTCACATCGAA
GTTCCACCGAATCCTTTCTGGGCTTCCATTGGTCTATCTGTAGCACCGCTTCCATTAGGG
AGCGGAGTACAGTATGAGAGCTCGGTTTCTCTTGGATACTTAAATCAATCGTTTCAAAAT
GCAGTTATGGAGGGGATACGCTATGGCTGTGAACAAGGATTGTATGGTTGGAATGTGACG
GACTGTAAAATCTGTTTTAAGTATGGCTTATACTATAGCCCTGTTAGTACCCCAGCAGAT
TTTCGGATGCTTGCTCCTATTGTATTGGAACAAGTCTTAAAAAAAGCTGGAACAGAATTG
TTAGAGCCATATCTTAGTTTTAAAATTTATGCGCCACAGGAATATCTTTCACGAGCATAC
AACGATGCTCCTAAATATTGTGCGAACATCGTAGACACTCAATTGAAAAATAATGAGGTC
ATTCTTAGTGGAGAAATCCCTGCTCGGTGTATTCAAAAATATCGTAGTGATTTAACTTTC
TTTACAAATGGACGTAGTGTTTGTTTAACAGAGTTAAAAGGGTACCATGTTACTACCGGT
GAACCTGTTTGCCAGCCCCGTCGTCCAAATAGTCGGATAGATAAAGTACGATATATGTTC
AATAAAATAACTTAG
>79348|LRRBGS_0209|Neisseria_gonorrhoeae|32|Neisseria_gonorrhoeae:1-1935
ATGGAGGAAAATCACATGAAAATTATTAATATTGGAGTTTTAGCTCATGTTGATGCAGGA
AAAACTACCTTAACAGAAAGCTTATTATATAACAGTGGAGCGATTACAGAATTAGGAAGC
GTGGACAAAGGTACAACGAGGACGGATAATACGCTTTTAGAACGTCAGAGAGGAATTACA
ATTCAGACAGGAATAACCTCTTTTCAGTGGGAAAATACGAAGGTGAACATCATAGACACG
CCAGGACATATGGATTTCTTAGCAGAAGTATATCGTTCATTATCAGTTTTAGATGGGGCA
ATTCTACTGATTTCTGCAAAAGATGGCGTACAAGCACAAACTCGTATATTATTTCATGCA
CTTAGGAAAATGGGGATTCCCACAATCTTTTTTATCAATAAGATTGACCAAAATGGAATT
GATTTATCAACGGTTTATCAGGATATTAAAGAGAAACTTTCTGCCGAAATTGTAATCAAA
CAGAAGGTAGAACTGTATCCTAATATGTGTGTGACGAACTTTACCGAATCTGAACAATGG
GATATGGTAATAGAAGGAAATGATTACCTTTTGGAGAAATATACGTCTGGGAAATTATTG
GAAGCATTAGAACTCGAACAAGAGGAAAGCATAAGATTTCATAATTGTTCCCTGTTCCCT
GTTTATCACGGAAGTGCAAAAAACAATATAGGGATTGATAACCTTATAGAAGTGATTACG
AATAAATTTTATTCATCAACACATCGAGGTCAGTCTGAACTTTGCGGAAAAGTTTTCAAA
ATTGAGTATTCGGAAAAAAGACAGCGTCTTGCATATATACGTCTTTATAGTGGCGTACTG
CATTTGCGAGATCCGGTTAGAATATCGGAAAAGGAAAAAATAAAAATTACAGAAATGTAT
ACTTCAATAAATGGTGAATTATGTAAAATCGATAAGGCTTATTCCGGGGAAATTGTTATT
TTGCAGAATGAGTTTTTGAAGTTAAATAGTGTTCTTGGAGATACAAAGCTATTGCCACAG
AGAGAGAGAATTGAAAATCCCCTCCCTCTGCTGCAAACGACTGTTGAACCGAGCAAACCT
CAACAAAGGGAAATGTTACTTGATGCACTTTTAGAAATCTCCGACAGTGACCCGCTTCTG
CGATATTATGTGGATTCTGCGACACATGAAATCATACTTTCTTTCTTAGGGAAAGTACAA
ATGGAAGTGACTTGTGCTCTGCTGCAAGAAAAGTATCATGTGGAGATAGAAATAAAAGAG
CCTACAGTCATTTATATGGAAAGACCGTTAAAAAAAGCAGAGTATACCATTCACATCGAA
GTTCCACCGAATCCTTTCTGGGCTTCCATTGGTCTATCTGTAGCACCGCTTCCATTAGGG
AGCGGAGTACAGTATGAGAGCTCGGTTTCTCTTGGATACTTAAATCAATCGTTTCAAAAT
GCAGTTATGGAGGGGATACGCTATGGCTGTGAACAAGGATTGTATGGTTGGAATGTGACG
GACTGTAAAATCTGTTTTAAGTATGGCTTATACTATAGCCCTGTTAGTACCCCAGCAGAT
TTTCGGATGCTTGCTCCTATTGTATTGGAACAAGTCTTAAAAAAAGCTGGAACAGAATTG
TTAGAGCCATATCTTAGTTTTAAAATTTATGCGCCACAGGAATATCTTTCACGAGCATAC
AACGATGCTCCTAAATATTGTGCGAACATCGTAGACACTCAATTGAAAAATAATGAGGTC
ATTCTTAGTGGAGAAATCCCTGCTCGGTGTATTCAAAAATATCGTAGTGATTTAACTTTC
TTTACAAATGGACGTAGTGTTTGTTTAACAGAGTTAAAAGGGTACCATGTTACTACCGGT
GAACCTGTTTGCCAGCCCCGTCGTCCAAATAGTCGGATAGATAAAGTACGATATATGTTC
AATAAAATAACTTAG
>79353|LRRBGS_0214|Neisseria_gonorrhoeae|16|Neisseria_gonorrhoeae:1-1935
ATGGAGGAAAATCACATGAAAATTATTAATATTGGAGTTTTAGCTCATGTTGATGCAGGA
AAAACTACCTTAACAGAAAGCTTATTATATAACAGTGGAGCGATTACAGAATTAGGAAGC
GTGGACAAAGGTACAACGAGGACGGATAATACGCTTTTAGAACGTCAGAGAGGAATTACA
ATTCAGACAGGAATAACCTCTTTTCAGTGGGAAAATACGAAGGTGAACATCATAGACACG
CCAGGACATATGGATTTCTTAGCAGAAGTATATCGTTCATTATCAGTTTTAGATGGGGCA
ATTCTACTGATTTCTGCAAAAGATGGCGTACAAGCACAAACTCGTATATTATTTCATGCA
CTTAGGAAAATGGGGATTCCCACAATCTTTTTTATCAATAAGATTGACCAAAATGGAATT
GATTTATCAACGGTTTATCAGGATATTAAAGAGAAACTTTCTGCCGAAATTGTAATCAAA
CAGAAGGTAGAACTGTATCCTAATATGTGTGTGACGAACTTTACCGAATCTGAACAATGG
GATATGGTAATAGAAGGAAATGATTACCTTTTGGAGAAATATACGTCTGGGAAATTATTG
GAAGCATTAGAACTCGAACAAGAGGAAAGCATAAGATTTCATAATTGTTCCCTGTTCCCT
GTTTATCACGGAAGTGCAAAAAACAATATAGGGATTGATAACCTTATAGAAGTGATTACG
AATAAATTTTATTCATCAACACATCGAGGTCAGTCTGAACTTTGCGGAAAAGTTTTCAAA
ATTGAGTATTCGGAAAAAAGACAGCGTCTTGCATATATACGTCTTTATAGTGGCGTACTG
CATTTGCGAGATCCGGTTAGAATATCGGAAAAGGAAAAAATAAAAATTACAGAAATGTAT
ACTTCAATAAATGGTGAATTATGTAAAATCGATAAGGCTTATTCCGGGGAAATTGTTATT
TTGCAGAATGAGTTTTTGAAGTTAAATAGTGTTCTTGGAGATACAAAGCTATTGCCACAG
AGAGAGAGAATTGAAAATCCCCTCCCTCTGCTGCAAACGACTGTTGAACCGAGCAAACCT
CAACAAAGGGAAATGTTACTTGATGCACTTTTAGAAATCTCCGACAGTGACCCGCTTCTG
CGATATTATGTGGATTCTGCGACACATGAAATCATACTTTCTTTCTTAGGGAAAGTACAA
ATGGAAGTGACTTGTGCTCTGCTGCAAGAAAAGTATCATGTGGAGATAGAAATAAAAGAG
CCTACAGTCATTTATATGGAAAGACCGTTAAAAAAAGCAGAGTATACCATTCACATCGAA
GTTCCACCGAATCCTTTCTGGGCTTCCATTGGTCTATCTGTAGCACCGCTTCCATTAGGG
AGCGGAGTACAGTATGAGAGCTCGGTTTCTCTTGGATACTTAAATCAATCGTTTCAAAAT
GCAGTTATGGAGGGGATACGCTATGGCTGTGAACAAGGATTGTATGGTTGGAATGTGACG
GACTGTAAAATCTGTTTTAAGTATGGCTTATACTATAGCCCTGTTAGTACCCCAGCAGAT
TTTCGGATGCTTGCTCCTATTGTATTGGAACAAGTCTTAAAAAAAGCTGGAACAGAATTG
TTAGAGCCATATCTTAGTTTTAAAATTTATGCGCCACAGGAATATCTTTCACGAGCATAC
AACGATGCTCCTAAATATTGTGCGAACATCGTAGACACTCAATTGAAAAATAATGAGGTC
ATTCTTAGTGGAGAAATCCCTGCTCGGTGTATTCAAAAATATCGTAGTGATTTAACTTTC
TTTACAAATGGACGTAGTGTTTGTTTAACAGAGTTAAAAGGGTACCATGTTACTACCGGT
GAACCTGTTTGCCAGCCCCGTCGTCCAAATAGTCGGATAGATAAAGTACGATATATGTTC
AATAAAATAACTTAG
>79357|LRRBGS_0216|Neisseria_gonorrhoeae|16|Neisseria_gonorrhoeae:1-1935
ATGGAGGAAAATCACATGAAAATTATTAATATTGGAGTTTTAGCTCATGTTGATGCAGGA
AAAACTACCTTAACAGAAAGCTTATTATATAACAGTGGAGCGATTACAGAATTAGGAAGC
GTGGACAAAGGTACAACGAGGACGGATAATACGCTTTTAGAACGTCAGAGAGGAATTACA
ATTCAGACAGGAATAACCTCTTTTCAGTGGGAAAATACGAAGGTGAACATCATAGACACG
CCAGGACATATGGATTTCTTAGCAGAAGTATATCGTTCATTATCAGTTTTAGATGGGGCA
ATTCTACTGATTTCTGCAAAAGATGGCGTACAAGCACAAACTCGTATATTATTTCATGCA
CTTAGGAAAATGGGGATTCCCACAATCTTTTTTATCAATAAGATTGACCAAAATGGAATT
GATTTATCAACGGTTTATCAGGATATTAAAGAGAAACTTTCTGCCGAAATTGTAATCAAA
CAGAAGGTAGAACTGTATCCTAATATGTGTGTGACGAACTTTACCGAATCTGAACAATGG
GATATGGTAATAGAAGGAAATGATTACCTTTTGGAGAAATATACGTCTGGGAAATTATTG
GAAGCATTAGAACTCGAACAAGAGGAAAGCATAAGATTTCATAATTGTTCCCTGTTCCCT
GTTTATCACGGAAGTGCAAAAAACAATATAGGGATTGATAACCTTATAGAAGTGATTACG
AATAAATTTTATTCATCAACACATCGAGGTCAGTCTGAACTTTGCGGAAAAGTTTTCAAA
ATTGAGTATTCGGAAAAAAGACAGCGTCTTGCATATATACGTCTTTATAGTGGCGTACTG
CATTTGCGAGATCCGGTTAGAATATCGGAAAAGGAAAAAATAAAAATTACAGAAATGTAT
ACTTCAATAAATGGTGAATTATGTAAAATCGATAAGGCTTATTCCGGGGAAATTGTTATT
TTGCAGAATGAGTTTTTGAAGTTAAATAGTGTTCTTGGAGATACAAAGCTATTGCCACAG
AGAGAGAGAATTGAAAATCCCCTCCCTCTGCTGCAAACGACTGTTGAACCGAGCAAACCT
CAACAAAGGGAAATGTTACTTGATGCACTTTTAGAAATCTCCGACAGTGACCCGCTTCTG
CGATATTATGTGGATTCTGCGACACATGAAATCATACTTTCTTTCTTAGGGAAAGTACAA
ATGGAAGTGACTTGTGCTCTGCTGCAAGAAAAGTATCATGTGGAGATAGAAATAAAAGAG
CCTACAGTCATTTATATGGAAAGACCGTTAAAAAAAGCAGAGTATACCATTCACATCGAA
GTTCCACCGAATCCTTTCTGGGCTTCCATTGGTCTATCTGTAGCACCGCTTCCATTAGGG
AGCGGAGTACAGTATGAGAGCTCGGTTTCTCTTGGATACTTAAATCAATCGTTTCAAAAT
GCAGTTATGGAGGGGATACGCTATGGCTGTGAACAAGGATTGTATGGTTGGAATGTGACG
GACTGTAAAATCTGTTTTAAGTATGGCTTATACTATAGCCCTGTTAGTACCCCAGCAGAT
TTTCGGATGCTTGCTCCTATTGTATTGGAACAAGTCTTAAAAAAAGCTGGAACAGAATTG
TTAGAGCCATATCTTAGTTTTAAAATTTATGCGCCACAGGAATATCTTTCACGAGCATAC
AACGATGCTCCTAAATATTGTGCGAACATCGTAGACACTCAATTGAAAAATAATGAGGTC
ATTCTTAGTGGAGAAATCCCTGCTCGGTGTATTCAAAAATATCGTAGTGATTTAACTTTC
TTTACAAATGGACGTAGTGTTTGTTTAACAGAGTTAAAAGGGTACCATGTTACTACCGGT
GAACCTGTTTGCCAGCCCCGTCGTCCAAATAGTCGGATAGATAAAGTACGATATATGTTC
AATAAAATAACTTAG
>79360|GCWGS_0606|Neisseria_gonorrhoeae|16|Neisseria_gonorrhoeae:1-1935
ATGGAGGAAAATCACATGAAAATTATTAATATTGGAGTTTTAGCTCATGTTGATGCAGGA
AAAACTACCTTAACAGAAAGCTTATTATATAACAGTGGAGCGATTACAGAATTAGGAAGC
GTGGACAAAGGTACAACGAGGACGGATAATACGCTTTTAGAACGTCAGAGAGGAATTACA
ATTCAGACAGGAATAACCTCTTTTCAGTGGGAAAATACGAAGGTGAACATCATAGACACG
CCAGGACATATGGATTTCTTAGCAGAAGTATATCGTTCATTATCAGTTTTAGATGGGGCA
ATTCTACTGATTTCTGCAAAAGATGGCGTACAAGCACAAACTCGTATATTATTTCATGCA
CTTAGGAAAATGGGGATTCCCACAATCTTTTTTATCAATAAGATTGACCAAAATGGAATT
GATTTATCAACGGTTTATCAGGATATTAAAGAGAAACTTTCTGCCGAAATTGTAATCAAA
CAGAAGGTAGAACTGTATCCTAATATGTGTGTGACGAACTTTACCGAATCTGAACAATGG
GATATGGTAATAGAAGGAAATGATTACCTTTTGGAGAAATATACGTCTGGGAAATTATTG
GAAGCATTAGAACTCGAACAAGAGGAAAGCATAAGATTTCATAATTGTTCCCTGTTCCCT
GTTTATCACGGAAGTGCAAAAAACAATATAGGGATTGATAACCTTATAGAAGTGATTACG
AATAAATTTTATTCATCAACACATCGAGGTCAGTCTGAACTTTGCGGAAAAGTTTTCAAA
ATTGAGTATTCGGAAAAAAGACAGCGTCTTGCATATATACGTCTTTATAGTGGCGTACTG
CATTTGCGAGATCCGGTTAGAATATCGGAAAAGGAAAAAATAAAAATTACAGAAATGTAT
ACTTCAATAAATGGTGAATTATGTAAAATCGATAAGGCTTATTCCGGGGAAATTGTTATT
TTGCAGAATGAGTTTTTGAAGTTAAATAGTGTTCTTGGAGATACAAAGCTATTGCCACAG
AGAGAGAGAATTGAAAATCCCCTCCCTCTGCTGCAAACGACTGTTGAACCGAGCAAACCT
CAACAAAGGGAAATGTTACTTGATGCACTTTTAGAAATCTCCGACAGTGACCCGCTTCTG
CGATATTATGTGGATTCTGCGACACATGAAATCATACTTTCTTTCTTAGGGAAAGTACAA
ATGGAAGTGACTTGTGCTCTGCTGCAAGAAAAGTATCATGTGGAGATAGAAATAAAAGAG
CCTACAGTCATTTATATGGAAAGACCGTTAAAAAAAGCAGAGTATACCATTCACATCGAA
GTTCCACCGAATCCTTTCTGGGCTTCCATTGGTCTATCTGTAGCACCGCTTCCATTAGGG
AGCGGAGTACAGTATGAGAGCTCGGTTTCTCTTGGATACTTAAATCAATCGTTTCAAAAT
GCAGTTATGGAGGGGATACGCTATGGCTGTGAACAAGGATTGTATGGTTGGAATGTGACG
GACTGTAAAATCTGTTTTAAGTATGGCTTATACTATAGCCCTGTTAGTACCCCAGCAGAT
TTTCGGATGCTTGCTCCTATTGTATTGGAACAAGTCTTAAAAAAAGCTGGAACAGAATTG
TTAGAGCCATATCTTAGTTTTAAAATTTATGCGCCACAGGAATATCTTTCACGAGCATAC
AACGATGCTCCTAAATATTGTGCGAACATCGTAGACACTCAATTGAAAAATAATGAGGTC
ATTCTTAGTGGAGAAATCCCTGCTCGGTGTATTCAAAAATATCGTAGTGATTTAACTTTC
TTTACAAATGGACGTAGTGTTTGTTTAACAGAGTTAAAAGGGTACCATGTTACTACCGGT
GAACCTGTTTGCCAGCCCCGTCGTCCAAATAGTCGGATAGATAAAGTACGATATATGTTC
AATAAAATAACTTAG
>79370|LRRBGS_0339|Neisseria_gonorrhoeae|16|Neisseria_gonorrhoeae:1-1935
ATGGAGGAAAATCACATGAAAATTATTAATATTGGAGTTTTAGCTCATGTTGATGCAGGA
AAAACTACCTTAACAGAAAGCTTATTATATAACAGTGGAGCGATTACAGAATTAGGAAGC
GTGGACAAAGGTACAACGAGGACGGATAATACGCTTTTAGAACGTCAGAGAGGAATTACA
ATTCAGACAGGAATAACCTCTTTTCAGTGGGAAAATACGAAGGTGAACATCATAGACACG
CCAGGACATATGGATTTCTTAGCAGAAGTATATCGTTCATTATCAGTTTTAGATGGGGCA
ATTCTACTGATTTCTGCAAAAGATGGCGTACAAGCACAAACTCGTATATTATTTCATGCA
CTTAGGAAAATGGGGATTCCCACAATCTTTTTTATCAATAAGATTGACCAAAATGGAATT
GATTTATCAACGGTTTATCAGGATATTAAAGAGAAACTTTCTGCCGAAATTGTAATCAAA
CAGAAGGTAGAACTGTATCCTAATATGTGTGTGACGAACTTTACCGAATCTGAACAATGG
GATATGGTAATAGAAGGAAATGATTACCTTTTGGAGAAATATACGTCTGGGAAATTATTG
GAAGCATTAGAACTCGAACAAGAGGAAAGCATAAGATTTCATAATTGTTCCCTGTTCCCT
GTTTATCACGGAAGTGCAAAAAACAATATAGGGATTGATAACCTTATAGAAGTGATTACG
AATAAATTTTATTCATCAACACATCGAGGTCAGTCTGAACTTTGCGGAAAAGTTTTCAAA
ATTGAGTATTCGGAAAAAAGACAGCGTCTTGCATATATACGTCTTTATAGTGGCGTACTG
CATTTGCGAGATCCGGTTAGAATATCGGAAAAGGAAAAAATAAAAATTACAGAAATGTAT
ACTTCAATAAATGGTGAATTATGTAAAATCGATAAGGCTTATTCCGGGGAAATTGTTATT
TTGCAGAATGAGTTTTTGAAGTTAAATAGTGTTCTTGGAGATACAAAGCTATTGCCACAG
AGAGAGAGAATTGAAAATCCCCTCCCTCTGCTGCAAACGACTGTTGAACCGAGCAAACCT
CAACAAAGGGAAATGTTACTTGATGCACTTTTAGAAATCTCCGACAGTGACCCGCTTCTG
CGATATTATGTGGATTCTGCGACACATGAAATCATACTTTCTTTCTTAGGGAAAGTACAA
ATGGAAGTGACTTGTGCTCTGCTGCAAGAAAAGTATCATGTGGAGATAGAAATAAAAGAG
CCTACAGTCATTTATATGGAAAGACCGTTAAAAAAAGCAGAGTATACCATTCACATCGAA
GTTCCACCGAATCCTTTCTGGGCTTCCATTGGTCTATCTGTAGCACCGCTTCCATTAGGG
AGCGGAGTACAGTATGAGAGCTCGGTTTCTCTTGGATACTTAAATCAATCGTTTCAAAAT
GCAGTTATGGAGGGGATACGCTATGGCTGTGAACAAGGATTGTATGGTTGGAATGTGACG
GACTGTAAAATCTGTTTTAAGTATGGCTTATACTATAGCCCTGTTAGTACCCCAGCAGAT
TTTCGGATGCTTGCTCCTATTGTATTGGAACAAGTCTTAAAAAAAGCTGGAACAGAATTG
TTAGAGCCATATCTTAGTTTTAAAATTTATGCGCCACAGGAATATCTTTCACGAGCATAC
AACGATGCTCCTAAATATTGTGCGAACATCGTAGACACTCAATTGAAAAATAATGAGGTC
ATTCTTAGTGGAGAAATCCCTGCTCGGTGTATTCAAAAATATCGTAGTGATTTAACTTTC
TTTACAAATGGACGTAGTGTTTGTTTAACAGAGTTAAAAGGGTACCATGTTACTACCGGT
GAACCTGTTTGCCAGCCCCGTCGTCCAAATAGTCGGATAGATAAAGTACGATATATGTTC
AATAAAATAACTTAG
>82388|AUSMDU00005594|Neisseria_gonorrhoeae|8|Neisseria_gonorrhoeae:1-1935
ATGGAGGAAAATCACATGAAAATTATTAATATTGGAGTTTTAGCTCATGTTGATGCAGGA
AAAACTACCTTAACAGAAAGCTTATTATATAACAGTGGAGCGATTACAGAATTAGGAAGC
GTGGACAAAGGTACAACGAGGACGGATAATACGCTTTTAGAACGTCAGAGAGGAATTACA
ATTCAGACAGGAATAACCTCTTTTCAGTGGGAAAATACGAAGGTGAACATCATAGACACG
CCAGGACATATGGATTTCTTAGCAGAAGTATATCGTTCATTATCAGTTTTAGATGGGGCA
ATTCTACTGATTTCTGCAAAAGATGGCGTACAAGCACAAACTCGTATATTATTTCATGCA
CTTAGGAAAATGGGGATTCCCACAATCTTTTTTATCAATAAGATTGACCAAAATGGAATT
GATTTATCAACGGTTTATCAGGATATTAAAGAGAAACTTTCTGCCGAAATTGTAATCAAA
CAGAAGGTAGAACTGTATCCTAATATGTGTGTGACGAACTTTACCGAATCTGAACAATGG
GATATGGTAATAGAAGGAAATGATTACCTTTTGGAGAAATATACGTCTGGGAAATTATTG
GAAGCATTAGAACTCGAACAAGAGGAAAGCATAAGATTTCATAATTGTTCCCTGTTCCCT
GTTTATCACGGAAGTGCAAAAAACAATATAGGGATTGATAACCTTATAGAAGTGATTACG
AATAAATTTTATTCATCAACACATCGAGGTCAGTCTGAACTTTGCGGAAAAGTTTTCAAA
ATTGAGTATTCGGAAAAAAGACAGCGTCTTGCATATATACGTCTTTATAGTGGCGTACTG
CATTTGCGAGATCCGGTTAGAATATCGGAAAAGGAAAAAATAAAAATTACAGAAATGTAT
ACTTCAATAAATGGTGAATTATGTAAAATCGATAAGGCTTATTCCGGGGAAATTGTTATT
TTGCAGAATGAGTTTTTGAAGTTAAATAGTGTTCTTGGAGATACAAAGCTATTGCCACAG
AGAGAGAGAATTGAAAATCCCCTCCCTCTGCTGCAAACGACTGTTGAACCGAGCAAACCT
CAACAAAGGGAAATGTTACTTGATGCACTTTTAGAAATCTCCGACAGTGACCCGCTTCTG
CGATATTATGTGGATTCTGCGACACATGAAATCATACTTTCTTTCTTAGGGAAAGTACAA
ATGGAAGTGACTTGTGCTCTGCTGCAAGAAAAGTATCATGTGGAGATAGAAATAAAAGAG
CCTACAGTCATTTATATGGAAAGACCGTTAAAAAAAGCAGAGTATACCATTCACATCGAA
GTTCCACCGAATCCTTTCTGGGCTTCCATTGGTCTATCTGTAGCACCGCTTCCATTAGGG
AGCGGAGTACAGTATGAGAGCTCGGTTTCTCTTGGATACTTAAATCAATCGTTTCAAAAT
GCAGTTATGGAGGGGATACGCTATGGCTGTGAACAAGGATTGTATGGTTGGAATGTGACG
GACTGTAAAATCTGTTTTAAGTATGGCTTATACTATAGCCCTGTTAGTACCCCAGCAGAT
TTTCGGATGCTTGCTCCTATTGTATTGGAACAAGTCTTAAAAAAAGCTGGAACAGAATTG
TTAGAGCCATATCTTAGTTTTAAAATTTATGCGCCACAGGAATATCTTTCACGAGCATAC
AACGATGCTCCTAAATATTGTGCGAACATCGTAGACACTCAATTGAAAAATAATGAGGTC
ATTCTTAGTGGAGAAATCCCTGCTCGGTGTATTCAAAAATATCGTAGTGATTTAACTTTC
TTTACAAATGGACGTAGTGTTTGTTTAACAGAGTTAAAAGGGTACCATGTTACTACCGGT
GAACCTGTTTGCCAGCCCCGTCGTCCAAATAGTCGGATAGATAAAGTACGATATATGTTC
AATAAAATAACTTAG
>82389|AUSMDU00005595|Neisseria_gonorrhoeae|8|Neisseria_gonorrhoeae:1-1935
ATGGAGGAAAATCACATGAAAATTATTAATATTGGAGTTTTAGCTCATGTTGATGCAGGA
AAAACTACCTTAACAGAAAGCTTATTATATAACAGTGGAGCGATTACAGAATTAGGAAGC
GTGGACAAAGGTACAACGAGGACGGATAATACGCTTTTAGAACGTCAGAGAGGAATTACA
ATTCAGACAGGAATAACCTCTTTTCAGTGGGAAAATACGAAGGTGAACATCATAGACACG
CCAGGACATATGGATTTCTTAGCAGAAGTATATCGTTCATTATCAGTTTTAGATGGGGCA
ATTCTACTGATTTCTGCAAAAGATGGCGTACAAGCACAAACTCGTATATTATTTCATGCA
CTTAGGAAAATGGGGATTCCCACAATCTTTTTTATCAATAAGATTGACCAAAATGGAATT
GATTTATCAACGGTTTATCAGGATATTAAAGAGAAACTTTCTGCCGAAATTGTAATCAAA
CAGAAGGTAGAACTGTATCCTAATATGTGTGTGACGAACTTTACCGAATCTGAACAATGG
GATATGGTAATAGAAGGAAATGATTACCTTTTGGAGAAATATACGTCTGGGAAATTATTG
GAAGCATTAGAACTCGAACAAGAGGAAAGCATAAGATTTCATAATTGTTCCCTGTTCCCT
GTTTATCACGGAAGTGCAAAAAACAATATAGGGATTGATAACCTTATAGAAGTGATTACG
AATAAATTTTATTCATCAACACATCGAGGTCAGTCTGAACTTTGCGGAAAAGTTTTCAAA
ATTGAGTATTCGGAAAAAAGACAGCGTCTTGCATATATACGTCTTTATAGTGGCGTACTG
CATTTGCGAGATCCGGTTAGAATATCGGAAAAGGAAAAAATAAAAATTACAGAAATGTAT
ACTTCAATAAATGGTGAATTATGTAAAATCGATAAGGCTTATTCCGGGGAAATTGTTATT
TTGCAGAATGAGTTTTTGAAGTTAAATAGTGTTCTTGGAGATACAAAGCTATTGCCACAG
AGAGAGAGAATTGAAAATCCCCTCCCTCTGCTGCAAACGACTGTTGAACCGAGCAAACCT
CAACAAAGGGAAATGTTACTTGATGCACTTTTAGAAATCTCCGACAGTGACCCGCTTCTG
CGATATTATGTGGATTCTGCGACACATGAAATCATACTTTCTTTCTTAGGGAAAGTACAA
ATGGAAGTGACTTGTGCTCTGCTGCAAGAAAAGTATCATGTGGAGATAGAAATAAAAGAG
CCTACAGTCATTTATATGGAAAGACCGTTAAAAAAAGCAGAGTATACCATTCACATCGAA
GTTCCACCGAATCCTTTCTGGGCTTCCATTGGTCTATCTGTAGCACCGCTTCCATTAGGG
AGCGGAGTACAGTATGAGAGCTCGGTTTCTCTTGGATACTTAAATCAATCGTTTCAAAAT
GCAGTTATGGAGGGGATACGCTATGGCTGTGAACAAGGATTGTATGGTTGGAATGTGACG
GACTGTAAAATCTGTTTTAAGTATGGCTTATACTATAGCCCTGTTAGTACCCCAGCAGAT
TTTCGGATGCTTGCTCCTATTGTATTGGAACAAGTCTTAAAAAAAGCTGGAACAGAATTG
TTAGAGCCATATCTTAGTTTTAAAATTTATGCGCCACAGGAATATCTTTCACGAGCATAC
AACGATGCTCCTAAATATTGTGCGAACATCGTAGACACTCAATTGAAAAATAATGAGGTC
ATTCTTAGTGGAGAAATCCCTGCTCGGTGTATTCAAAAATATCGTAGTGATTTAACTTTC
TTTACAAATGGACGTAGTGTTTGTTTAACAGAGTTAAAAGGGTACCATGTTACTACCGGT
GAACCTGTTTGCCAGCCCCGTCGTCCAAATAGTCGGATAGATAAAGTACGATATATGTTC
AATAAAATAACTTAG
>82595|039|Neisseria_gonorrhoeae|8|Neisseria_gonorrhoeae:1-1935
ATGGAGGAAAATCACATGAAAATTATTAATATTGGAGTTTTAGCTCATGTTGATGCAGGA
AAAACTACCTTAACAGAAAGCTTATTATATAACAGTGGAGCGATTACAGAATTAGGAAGC
GTGGACAAAGGTACAACGAGGACGGATAATACGCTTTTAGAACGTCAGAGAGGAATTACA
ATTCAGACAGGAATAACCTCTTTTCAGTGGGAAAATACGAAGGTGAACATCATAGACACG
CCAGGACATATGGATTTCTTAGCAGAAGTATATCGTTCATTATCAGTTTTAGATGGGGCA
ATTCTACTGATTTCTGCAAAAGATGGCGTACAAGCACAAACTCGTATATTATTTCATGCA
CTTAGGAAAATGGGGATTCCCACAATCTTTTTTATCAATAAGATTGACCAAAATGGAATT
GATTTATCAACGGTTTATCAGGATATTAAAGAGAAACTTTCTGCCGAAATTGTAATCAAA
CAGAAGGTAGAACTGTATCCTAATATGTGTGTGACGAACTTTACCGAATCTGAACAATGG
GATATGGTAATAGAAGGAAATGATTACCTTTTGGAGAAATATACGTCTGGGAAATTATTG
GAAGCATTAGAACTCGAACAAGAGGAAAGCATAAGATTTCATAATTGTTCCCTGTTCCCT
GTTTATCACGGAAGTGCAAAAAACAATATAGGGATTGATAACCTTATAGAAGTGATTACG
AATAAATTTTATTCATCAACACATCGAGGTCAGTCTGAACTTTGCGGAAAAGTTTTCAAA
ATTGAGTATTCGGAAAAAAGACAGCGTCTTGCATATATACGTCTTTATAGTGGCGTACTG
CATTTGCGAGATCCGGTTAGAATATCGGAAAAGGAAAAAATAAAAATTACAGAAATGTAT
ACTTCAATAAATGGTGAATTATGTAAAATCGATAAGGCTTATTCCGGGGAAATTGTTATT
TTGCAGAATGAGTTTTTGAAGTTAAATAGTGTTCTTGGAGATACAAAGCTATTGCCACAG
AGAGAGAGAATTGAAAATCCCCTCCCTCTGCTGCAAACGACTGTTGAACCGAGCAAACCT
CAACAAAGGGAAATGTTACTTGATGCACTTTTAGAAATCTCCGACAGTGACCCGCTTCTG
CGATATTATGTGGATTCTGCGACACATGAAATCATACTTTCTTTCTTAGGGAAAGTACAA
ATGGAAGTGACTTGTGCTCTGCTGCAAGAAAAGTATCATGTGGAGATAGAAATAAAAGAG
CCTACAGTCATTTATATGGAAAGACCGTTAAAAAAAGCAGAGTATACCATTCACATCGAA
GTTCCACCGAATCCTTTCTGGGCTTCCATTGGTCTATCTGTAGCACCGCTTCCATTAGGG
AGCGGAGTACAGTATGAGAGCTCGGTTTCTCTTGGATACTTAAATCAATCGTTTCAAAAT
GCAGTTATGGAGGGGATACGCTATGGCTGTGAACAAGGATTGTATGGTTGGAATGTGACG
GACTGTAAAATCTGTTTTAAGTATGGCTTATACTATAGCCCTGTTAGTACCCCAGCAGAT
TTTCGGATGCTTGCTCCTATTGTATTGGAACAAGTCTTAAAAAAAGCTGGAACAGAATTG
TTAGAGCCATATCTTAGTTTTAAAATTTATGCGCCACAGGAATATCTTTCACGAGCATAC
AACGATGCTCCTAAATATTGTGCGAACATCGTAGACACTCAATTGAAAAATAATGAGGTC
ATTCTTAGTGGAGAAATCCCTGCTCGGTGTATTCAAAAATATCGTAGTGATTTAACTTTC
TTTACAAATGGACGTAGTGTTTGTTTAACAGAGTTAAAAGGGTACCATGTTACTACCGGT
GAACCTGTTTGCCAGCCCCGTCGTCCAAATAGTCGGATAGATAAAGTACGATATATGTTC
AATAAAATAACTTAG
>83824|609222|Neisseria_gonorrhoeae|32|Neisseria_gonorrhoeae:1-1935
ATGGAGGAAAATCACATGAAAATTATTAATATTGGAGTTTTAGCTCATGTTGATGCAGGA
AAAACTACCTTAACAGAAAGCTTATTATATAACAGTGGAGCGATTACAGAATTAGGAAGC
GTGGACAAAGGTACAACGAGGACGGATAATACGCTTTTAGAACGTCAGAGAGGAATTACA
ATTCAGACAGGAATAACCTCTTTTCAGTGGGAAAATACGAAGGTGAACATCATAGACACG
CCAGGACATATGGATTTCTTAGCAGAAGTATATCGTTCATTATCAGTTTTAGATGGGGCA
ATTCTACTGATTTCTGCAAAAGATGGCGTACAAGCACAAACTCGTATATTATTTCATGCA
CTTAGGAAAATGGGGATTCCCACAATCTTTTTTATCAATAAGATTGACCAAAATGGAATT
GATTTATCAACGGTTTATCAGGATATTAAAGAGAAACTTTCTGCCGAAATTGTAATCAAA
CAGAAGGTAGAACTGTATCCTAATATGTGTGTGACGAACTTTACCGAATCTGAACAATGG
GATATGGTAATAGAAGGAAATGATTACCTTTTGGAGAAATATACGTCTGGGAAATTATTG
GAAGCATTAGAACTCGAACAAGAGGAAAGCATAAGATTTCATAATTGTTCCCTGTTCCCT
GTTTATCACGGAAGTGCAAAAAACAATATAGGGATTGATAACCTTATAGAAGTGATTACG
AATAAATTTTATTCATCAACACATCGAGGTCAGTCTGAACTTTGCGGAAAAGTTTTCAAA
ATTGAGTATTCGGAAAAAAGACAGCGTCTTGCATATATACGTCTTTATAGTGGCGTACTG
CATTTGCGAGATCCGGTTAGAATATCGGAAAAGGAAAAAATAAAAATTACAGAAATGTAT
ACTTCAATAAATGGTGAATTATGTAAAATCGATAAGGCTTATTCCGGGGAAATTGTTATT
TTGCAGAATGAGTTTTTGAAGTTAAATAGTGTTCTTGGAGATACAAAGCTATTGCCACAG
AGAGAGAGAATTGAAAATCCCCTCCCTCTGCTGCAAACGACTGTTGAACCGAGCAAACCT
CAACAAAGGGAAATGTTACTTGATGCACTTTTAGAAATCTCCGACAGTGACCCGCTTCTG
CGATATTATGTGGATTCTGCGACACATGAAATCATACTTTCTTTCTTAGGGAAAGTACAA
ATGGAAGTGACTTGTGCTCTGCTGCAAGAAAAGTATCATGTGGAGATAGAAATAAAAGAG
CCTACAGTCATTTATATGGAAAGACCGTTAAAAAAAGCAGAGTATACCATTCACATCGAA
GTTCCACCGAATCCTTTCTGGGCTTCCATTGGTCTATCTGTAGCACCGCTTCCATTAGGG
AGCGGAGTACAGTATGAGAGCTCGGTTTCTCTTGGATACTTAAATCAATCGTTTCAAAAT
GCAGTTATGGAGGGGATACGCTATGGCTGTGAACAAGGATTGTATGGTTGGAATGTGACG
GACTGTAAAATCTGTTTTAAGTATGGCTTATACTATAGCCCTGTTAGTACCCCAGCAGAT
TTTCGGATGCTTGCTCCTATTGTATTGGAACAAGTCTTAAAAAAAGCTGGAACAGAATTG
TTAGAGCCATATCTTAGTTTTAAAATTTATGCGCCACAGGAATATCTTTCACGAGCATAC
AACGATGCTCCTAAATATTGTGCGAACATCGTAGACACTCAATTGAAAAATAATGAGGTC
ATTCTTAGTGGAGAAATCCCTGCTCGGTGTATTCAAAAATATCGTAGTGATTTAACTTTC
TTTACAAATGGACGTAGTGTTTGTTTAACAGAGTTAAAAGGGTACCATGTTACTACCGGT
GAACCTGTTTGCCAGCCCCGTCGTCCAAATAGTCGGATAGATAAAGTACGATATATGTTC
AATAAAATAACTTAG
>86045|NG411|Neisseria_gonorrhoeae||Neisseria_gonorrhoeae:1-1935
ATGGAGGAAAATCACATGAAAATTATTAATATTGGAGTTTTAGCTCATGTTGATGCAGGA
AAAACTACCTTAACAGAAAGCTTATTATATAACAGTGGAGCGATTACAGAATTAGGAAGC
GTGGACAAAGGTACAACGAGGACGGATAATACGCTTTTAGAACGTCAGAGAGGAATTACA
ATTCAGACAGGAATAACCTCTTTTCAGTGGGAAAATACGAAGGTGAACATCATAGACACG
CCAGGACATATGGATTTCTTAGCAGAAGTATATCGTTCATTATCAGTTTTAGATGGGGCA
ATTCTACTGATTTCTGCAAAAGATGGCGTACAAGCACAAACTCGTATATTATTTCATGCA
CTTAGGAAAATGGGGATTCCCACAATCTTTTTTATCAATAAGATTGACCAAAATGGAATT
GATTTATCAACGGTTTATCAGGATATTAAAGAGAAACTTTCTGCCGAAATTGTAATCAAA
CAGAAGGTAGAACTGTATCCTAATATGTGTGTGACGAACTTTACCGAATCTGAACAATGG
GATATGGTAATAGAAGGAAATGATTACCTTTTGGAGAAATATACGTCTGGGAAATTATTG
GAAGCATTAGAACTCGAACAAGAGGAAAGCATAAGATTTCATAATTGTTCCCTGTTCCCT
GTTTATCACGGAAGTGCAAAAAACAATATAGGGATTGATAACCTTATAGAAGTGATTACG
AATAAATTTTATTCATCAACACATCGAGGTCAGTCTGAACTTTGCGGAAAAGTTTTCAAA
ATTGAGTATTCGGAAAAAAGACAGCGTCTTGCATATATACGTCTTTATAGTGGCGTACTG
CATTTGCGAGATCCGGTTAGAATATCGGAAAAGGAAAAAATAAAAATTACAGAAATGTAT
ACTTCAATAAATGGTGAATTATGTAAAATCGATAAGGCTTATTCCGGGGAAATTGTTATT
TTGCAGAATGAGTTTTTGAAGTTAAATAGTGTTCTTGGAGATACAAAGCTATTGCCACAG
AGAGAGAGAATTGAAAATCCCCTCCCTCTGCTGCAAACGACTGTTGAACCGAGCAAACCT
CAACAAAGGGAAATGTTACTTGATGCACTTTTAGAAATCTCCGACAGTGACCCGCTTCTG
CGATATTATGTGGATTCTGCGACACATGAAATCATACTTTCTTTCTTAGGGAAAGTACAA
ATGGAAGTGACTTGTGCTCTGCTGCAAGAAAAGTATCATGTGGAGATAGAAATAAAAGAG
CCTACAGTCATTTATATGGAAAGACCGTTAAAAAAAGCAGAGTATACCATTCACATCGAA
GTTCCACCGAATCCTTTCTGGGCTTCCATTGGTCTATCTGTAGCACCGCTTCCATTAGGG
AGCGGAGTACAGTATGAGAGCTCGGTTTCTCTTGGATACTTAAATCAATCGTTTCAAAAT
GCAGTTATGGAGGGGATACGCTATGGCTGTGAACAAGGATTGTATGGTTGGAATGTGACG
GACTGTAAAATCTGTTTTAAGTATGGCTTATACTATAGCCCTGTTAGTACCCCAGCAGAT
TTTCGGATGCTTGCTCCTATTGTATTGGAACAAGTCTTAAAAAAAGCTGGAACAGAATTG
TTAGAGCCATATCTTAGTTTTAAAATTTATGCGCCACAGGAATATCTTTCACGAGCATAC
AACGATGCTCCTAAATATTGTGCGAACATCGTAGACACTCAATTGAAAAATAATGAGGTC
ATTCTTAGTGGAGAAATCCCTGCTCGGTGTATTCAAAAATATCGTAGTGATTTAACTTTC
TTTACAAATGGACGTAGTGTTTGTTTAACAGAGTTAAAAGGGTACCATGTTACTACCGGT
GAACCTGTTTGCCAGCCCCGTCGTCCAAATAGTCGGATAGATAAAGTACGATATATGTTC
AATAAAATAACTTAG
>86046|NG413|Neisseria_gonorrhoeae||Neisseria_gonorrhoeae:1-1935
ATGGAGGAAAATCACATGAAAATTATTAATATTGGAGTTTTAGCTCATGTTGATGCAGGA
AAAACTACCTTAACAGAAAGCTTATTATATAACAGTGGAGCGATTACAGAATTAGGAAGC
GTGGACAAAGGTACAACGAGGACGGATAATACGCTTTTAGAACGTCAGAGAGGAATTACA
ATTCAGACAGGAATAACCTCTTTTCAGTGGGAAAATACGAAGGTGAACATCATAGACACG
CCAGGACATATGGATTTCTTAGCAGAAGTATATCGTTCATTATCAGTTTTAGATGGGGCA
ATTCTACTGATTTCTGCAAAAGATGGCGTACAAGCACAAACTCGTATATTATTTCATGCA
CTTAGGAAAATGGGGATTCCCACAATCTTTTTTATCAATAAGATTGACCAAAATGGAATT
GATTTATCAACGGTTTATCAGGATATTAAAGAGAAACTTTCTGCCGAAATTGTAATCAAA
CAGAAGGTAGAACTGTATCCTAATATGTGTGTGACGAACTTTACCGAATCTGAACAATGG
GATATGGTAATAGAAGGAAATGATTACCTTTTGGAGAAATATACGTCTGGGAAATTATTG
GAAGCATTAGAACTCGAACAAGAGGAAAGCATAAGATTTCATAATTGTTCCCTGTTCCCT
GTTTATCACGGAAGTGCAAAAAACAATATAGGGATTGATAACCTTATAGAAGTGATTACG
AATAAATTTTATTCATCAACACATCGAGGTCAGTCTGAACTTTGCGGAAAAGTTTTCAAA
ATTGAGTATTCGGAAAAAAGACAGCGTCTTGCATATATACGTCTTTATAGTGGCGTACTG
CATTTGCGAGATCCGGTTAGAATATCGGAAAAGGAAAAAATAAAAATTACAGAAATGTAT
ACTTCAATAAATGGTGAATTATGTAAAATCGATAAGGCTTATTCCGGGGAAATTGTTATT
TTGCAGAATGAGTTTTTGAAGTTAAATAGTGTTCTTGGAGATACAAAGCTATTGCCACAG
AGAGAGAGAATTGAAAATCCCCTCCCTCTGCTGCAAACGACTGTTGAACCGAGCAAACCT
CAACAAAGGGAAATGTTACTTGATGCACTTTTAGAAATCTCCGACAGTGACCCGCTTCTG
CGATATTATGTGGATTCTGCGACACATGAAATCATACTTTCTTTCTTAGGGAAAGTACAA
ATGGAAGTGACTTGTGCTCTGCTGCAAGAAAAGTATCATGTGGAGATAGAAATAAAAGAG
CCTACAGTCATTTATATGGAAAGACCGTTAAAAAAAGCAGAGTATACCATTCACATCGAA
GTTCCACCGAATCCTTTCTGGGCTTCCATTGGTCTATCTGTAGCACCGCTTCCATTAGGG
AGCGGAGTACAGTATGAGAGCTCGGTTTCTCTTGGATACTTAAATCAATCGTTTCAAAAT
GCAGTTATGGAGGGGATACGCTATGGCTGTGAACAAGGATTGTATGGTTGGAATGTGACG
GACTGTAAAATCTGTTTTAAGTATGGCTTATACTATAGCCCTGTTAGTACCCCAGCAGAT
TTTCGGATGCTTGCTCCTATTGTATTGGAACAAGTCTTAAAAAAAGCTGGAACAGAATTG
TTAGAGCCATATCTTAGTTTTAAAATTTATGCGCCACAGGAATATCTTTCACGAGCATAC
AACGATGCTCCTAAATATTGTGCGAACATCGTAGACACTCAATTGAAAAATAATGAGGTC
ATTCTTAGTGGAGAAATCCCTGCTCGGTGTATTCAAAAATATCGTAGTGATTTAACTTTC
TTTACAAATGGACGTAGTGTTTGTTTAACAGAGTTAAAAGGGTACCATGTTACTACCGGT
GAACCTGTTTGCCAGCCCCGTCGTCCAAATAGTCGGATAGATAAAGTACGATATATGTTC
AATAAAATAACTTAG
>86049|NG115|Neisseria_gonorrhoeae||Neisseria_gonorrhoeae:1-1935
ATGGAGGAAAATCACATGAAAATTATTAATATTGGAGTTTTAGCTCATGTTGATGCAGGA
AAAACTACCTTAACAGAAAGCTTATTATATAACAGTGGAGCGATTACAGAATTAGGAAGC
GTGGACAAAGGTACAACGAGGACGGATAATACGCTTTTAGAACGTCAGAGAGGAATTACA
ATTCAGACAGGAATAACCTCTTTTCAGTGGGAAAATACGAAGGTGAACATCATAGACACG
CCAGGACATATGGATTTCTTAGCAGAAGTATATCGTTCATTATCAGTTTTAGATGGGGCA
ATTCTACTGATTTCTGCAAAAGATGGCGTACAAGCACAAACTCGTATATTATTTCATGCA
CTTAGGAAAATGGGGATTCCCACAATCTTTTTTATCAATAAGATTGACCAAAATGGAATT
GATTTATCAACGGTTTATCAGGATATTAAAGAGAAACTTTCTGCCGAAATTGTAATCAAA
CAGAAGGTAGAACTGTATCCTAATATGTGTGTGACGAACTTTACCGAATCTGAACAATGG
GATATGGTAATAGAAGGAAATGATTACCTTTTGGAGAAATATACGTCTGGGAAATTATTG
GAAGCATTAGAACTCGAACAAGAGGAAAGCATAAGATTTCATAATTGTTCCCTGTTCCCT
GTTTATCACGGAAGTGCAAAAAACAATATAGGGATTGATAACCTTATAGAAGTGATTACG
AATAAATTTTATTCATCAACACATCGAGGTCAGTCTGAACTTTGCGGAAAAGTTTTCAAA
ATTGAGTATTCGGAAAAAAGACAGCGTCTTGCATATATACGTCTTTATAGTGGCGTACTG
CATTTGCGAGATCCGGTTAGAATATCGGAAAAGGAAAAAATAAAAATTACAGAAATGTAT
ACTTCAATAAATGGTGAATTATGTAAAATCGATAAGGCTTATTCCGGGGAAATTGTTATT
TTGCAGAATGAGTTTTTGAAGTTAAATAGTGTTCTTGGAGATACAAAGCTATTGCCACAG
AGAGAGAGAATTGAAAATCCCCTCCCTCTGCTGCAAACGACTGTTGAACCGAGCAAACCT
CAACAAAGGGAAATGTTACTTGATGCACTTTTAGAAATCTCCGACAGTGACCCGCTTCTG
CGATATTATGTGGATTCTGCGACACATGAAATCATACTTTCTTTCTTAGGGAAAGTACAA
ATGGAAGTGACTTGTGCTCTGCTGCAAGAAAAGTATCATGTGGAGATAGAAATAAAAGAG
CCTACAGTCATTTATATGGAAAGACCGTTAAAAAAAGCAGAGTATACCATTCACATCGAA
GTTCCACCGAATCCTTTCTGGGCTTCCATTGGTCTATCTGTAGCACCGCTTCCATTAGGG
AGCGGAGTACAGTATGAGAGCTCGGTTTCTCTTGGATACTTAAATCAATCGTTTCAAAAT
GCAGTTATGGAGGGGATACGCTATGGCTGTGAACAAGGATTGTATGGTTGGAATGTGACG
GACTGTAAAATCTGTTTTAAGTATGGCTTATACTATAGCCCTGTTAGTACCCCAGCAGAT
TTTCGGATGCTTGCTCCTATTGTATTGGAACAAGTCTTAAAAAAAGCTGGAACAGAATTG
TTAGAGCCATATCTTAGTTTTAAAATTTATGCGCCACAGGAATATCTTTCACGAGCATAC
AACGATGCTCCTAAATATTGTGCGAACATCGTAGACACTCAATTGAAAAATAATGAGGTC
ATTCTTAGTGGAGAAATCCCTGCTCGGTGTATTCAAAAATATCGTAGTGATTTAACTTTC
TTTACAAATGGACGTAGTGTTTGTTTAACAGAGTTAAAAGGGTACCATGTTACTACCGGT
GAACCTGTTTGCCAGCCCCGTCGTCCAAATAGTCGGATAGATAAAGTACGATATATGTTC
AATAAAATAACTTAG
>86052|NG068|Neisseria_gonorrhoeae||Neisseria_gonorrhoeae:1-1935
ATGGAGGAAAATCACATGAAAATTATTAATATTGGAGTTTTAGCTCATGTTGATGCAGGA
AAAACTACCTTAACAGAAAGCTTATTATATAACAGTGGAGCGATTACAGAATTAGGAAGC
GTGGACAAAGGTACAACGAGGACGGATAATACGCTTTTAGAACGTCAGAGAGGAATTACA
ATTCAGACAGGAATAACCTCTTTTCAGTGGGAAAATACGAAGGTGAACATCATAGACACG
CCAGGACATATGGATTTCTTAGCAGAAGTATATCGTTCATTATCAGTTTTAGATGGGGCA
ATTCTACTGATTTCTGCAAAAGATGGCGTACAAGCACAAACTCGTATATTATTTCATGCA
CTTAGGAAAATGGGGATTCCCACAATCTTTTTTATCAATAAGATTGACCAAAATGGAATT
GATTTATCAACGGTTTATCAGGATATTAAAGAGAAACTTTCTGCCGAAATTGTAATCAAA
CAGAAGGTAGAACTGTATCCTAATATGTGTGTGACGAACTTTACCGAATCTGAACAATGG
GATATGGTAATAGAAGGAAATGATTACCTTTTGGAGAAATATACGTCTGGGAAATTATTG
GAAGCATTAGAACTCGAACAAGAGGAAAGCATAAGATTTCATAATTGTTCCCTGTTCCCT
GTTTATCACGGAAGTGCAAAAAACAATATAGGGATTGATAACCTTATAGAAGTGATTACG
AATAAATTTTATTCATCAACACATCGAGGTCAGTCTGAACTTTGCGGAAAAGTTTTCAAA
ATTGAGTATTCGGAAAAAAGACAGCGTCTTGCATATATACGTCTTTATAGTGGCGTACTG
CATTTGCGAGATCCGGTTAGAATATCGGAAAAGGAAAAAATAAAAATTACAGAAATGTAT
ACTTCAATAAATGGTGAATTATGTAAAATCGATAAGGCTTATTCCGGGGAAATTGTTATT
TTGCAGAATGAGTTTTTGAAGTTAAATAGTGTTCTTGGAGATACAAAGCTATTGCCACAG
AGAGAGAGAATTGAAAATCCCCTCCCTCTGCTGCAAACGACTGTTGAACCGAGCAAACCT
CAACAAAGGGAAATGTTACTTGATGCACTTTTAGAAATCTCCGACAGTGACCCGCTTCTG
CGATATTATGTGGATTCTGCGACACATGAAATCATACTTTCTTTCTTAGGGAAAGTACAA
ATGGAAGTGACTTGTGCTCTGCTGCAAGAAAAGTATCATGTGGAGATAGAAATAAAAGAG
CCTACAGTCATTTATATGGAAAGACCGTTAAAAAAAGCAGAGTATACCATTCACATCGAA
GTTCCACCGAATCCTTTCTGGGCTTCCATTGGTCTATCTGTAGCACCGCTTCCATTAGGG
AGCGGAGTACAGTATGAGAGCTCGGTTTCTCTTGGATACTTAAATCAATCGTTTCAAAAT
GCAGTTATGGAGGGGATACGCTATGGCTGTGAACAAGGATTGTATGGTTGGAATGTGACG
GACTGTAAAATCTGTTTTAAGTATGGCTTATACTATAGCCCTGTTAGTACCCCAGCAGAT
TTTCGGATGCTTGCTCCTATTGTATTGGAACAAGTCTTAAAAAAAGCTGGAACAGAATTG
TTAGAGCCATATCTTAGTTTTAAAATTTATGCGCCACAGGAATATCTTTCACGAGCATAC
AACGATGCTCCTAAATATTGTGCGAACATCGTAGACACTCAATTGAAAAATAATGAGGTC
ATTCTTAGTGGAGAAATCCCTGCTCGGTGTATTCAAAAATATCGTAGTGATTTAACTTTC
TTTACAAATGGACGTAGTGTTTGTTTAACAGAGTTAAAAGGGTACCATGTTACTACCGGT
GAACCTGTTTGCCAGCCCCGTCGTCCAAATAGTCGGATAGATAAAGTACGATATATGTTC
AATAAAATAACTTAG
>86059|NG069|Neisseria_gonorrhoeae||Neisseria_gonorrhoeae:1-1935
ATGGAGGAAAATCACATGAAAATTATTAATATTGGAGTTTTAGCTCATGTTGATGCAGGA
AAAACTACCTTAACAGAAAGCTTATTATATAACAGTGGAGCGATTACAGAATTAGGAAGC
GTGGACAAAGGTACAACGAGGACGGATAATACGCTTTTAGAACGTCAGAGAGGAATTACA
ATTCAGACAGGAATAACCTCTTTTCAGTGGGAAAATACGAAGGTGAACATCATAGACACG
CCAGGACATATGGATTTCTTAGCAGAAGTATATCGTTCATTATCAGTTTTAGATGGGGCA
ATTCTACTGATTTCTGCAAAAGATGGCGTACAAGCACAAACTCGTATATTATTTCATGCA
CTTAGGAAAATGGGGATTCCCACAATCTTTTTTATCAATAAGATTGACCAAAATGGAATT
GATTTATCAACGGTTTATCAGGATATTAAAGAGAAACTTTCTGCCGAAATTGTAATCAAA
CAGAAGGTAGAACTGTATCCTAATATGTGTGTGACGAACTTTACCGAATCTGAACAATGG
GATATGGTAATAGAAGGAAATGATTACCTTTTGGAGAAATATACGTCTGGGAAATTATTG
GAAGCATTAGAACTCGAACAAGAGGAAAGCATAAGATTTCATAATTGTTCCCTGTTCCCT
GTTTATCACGGAAGTGCAAAAAACAATATAGGGATTGATAACCTTATAGAAGTGATTACG
AATAAATTTTATTCATCAACACATCGAGGTCAGTCTGAACTTTGCGGAAAAGTTTTCAAA
ATTGAGTATTCGGAAAAAAGACAGCGTCTTGCATATATACGTCTTTATAGTGGCGTACTG
CATTTGCGAGATCCGGTTAGAATATCGGAAAAGGAAAAAATAAAAATTACAGAAATGTAT
ACTTCAATAAATGGTGAATTATGTAAAATCGATAAGGCTTATTCCGGGGAAATTGTTATT
TTGCAGAATGAGTTTTTGAAGTTAAATAGTGTTCTTGGAGATACAAAGCTATTGCCACAG
AGAGAGAGAATTGAAAATCCCCTCCCTCTGCTGCAAACGACTGTTGAACCGAGCAAACCT
CAACAAAGGGAAATGTTACTTGATGCACTTTTAGAAATCTCCGACAGTGACCCGCTTCTG
CGATATTATGTGGATTCTGCGACACATGAAATCATACTTTCTTTCTTAGGGAAAGTACAA
ATGGAAGTGACTTGTGCTCTGCTGCAAGAAAAGTATCATGTGGAGATAGAAATAAAAGAG
CCTACAGTCATTTATATGGAAAGACCGTTAAAAAAAGCAGAGTATACCATTCACATCGAA
GTTCCACCGAATCCTTTCTGGGCTTCCATTGGTCTATCTGTAGCACCGCTTCCATTAGGG
AGCGGAGTACAGTATGAGAGCTCGGTTTCTCTTGGATACTTAAATCAATCGTTTCAAAAT
GCAGTTATGGAGGGGATACGCTATGGCTGTGAACAAGGATTGTATGGTTGGAATGTGACG
GACTGTAAAATCTGTTTTAAGTATGGCTTATACTATAGCCCTGTTAGTACCCCAGCAGAT
TTTCGGATGCTTGCTCCTATTGTATTGGAACAAGTCTTAAAAAAAGCTGGAACAGAATTG
TTAGAGCCATATCTTAGTTTTAAAATTTATGCGCCACAGGAATATCTTTCACGAGCATAC
AACGATGCTCCTAAATATTGTGCGAACATCGTAGACACTCAATTGAAAAATAATGAGGTC
ATTCTTAGTGGAGAAATCCCTGCTCGGTGTATTCAAAAATATCGTAGTGATTTAACTTTC
TTTACAAATGGACGTAGTGTTTGTTTAACAGAGTTAAAAGGGTACCATGTTACTACCGGT
GAACCTGTTTGCCAGCCCCGTCGTCCAAATAGTCGGATAGATAAAGTACGATATATGTTC
AATAAAATAACTTAG
>86060|NG070|Neisseria_gonorrhoeae||Neisseria_gonorrhoeae:1-1935
ATGGAGGAAAATCACATGAAAATTATTAATATTGGAGTTTTAGCTCATGTTGATGCAGGA
AAAACTACCTTAACAGAAAGCTTATTATATAACAGTGGAGCGATTACAGAATTAGGAAGC
GTGGACAAAGGTACAACGAGGACGGATAATACGCTTTTAGAACGTCAGAGAGGAATTACA
ATTCAGACAGGAATAACCTCTTTTCAGTGGGAAAATACGAAGGTGAACATCATAGACACG
CCAGGACATATGGATTTCTTAGCAGAAGTATATCGTTCATTATCAGTTTTAGATGGGGCA
ATTCTACTGATTTCTGCAAAAGATGGCGTACAAGCACAAACTCGTATATTATTTCATGCA
CTTAGGAAAATGGGGATTCCCACAATCTTTTTTATCAATAAGATTGACCAAAATGGAATT
GATTTATCAACGGTTTATCAGGATATTAAAGAGAAACTTTCTGCCGAAATTGTAATCAAA
CAGAAGGTAGAACTGTATCCTAATATGTGTGTGACGAACTTTACCGAATCTGAACAATGG
GATATGGTAATAGAAGGAAATGATTACCTTTTGGAGAAATATACGTCTGGGAAATTATTG
GAAGCATTAGAACTCGAACAAGAGGAAAGCATAAGATTTCATAATTGTTCCCTGTTCCCT
GTTTATCACGGAAGTGCAAAAAACAATATAGGGATTGATAACCTTATAGAAGTGATTACG
AATAAATTTTATTCATCAACACATCGAGGTCAGTCTGAACTTTGCGGAAAAGTTTTCAAA
ATTGAGTATTCGGAAAAAAGACAGCGTCTTGCATATATACGTCTTTATAGTGGCGTACTG
CATTTGCGAGATCCGGTTAGAATATCGGAAAAGGAAAAAATAAAAATTACAGAAATGTAT
ACTTCAATAAATGGTGAATTATGTAAAATCGATAAGGCTTATTCCGGGGAAATTGTTATT
TTGCAGAATGAGTTTTTGAAGTTAAATAGTGTTCTTGGAGATACAAAGCTATTGCCACAG
AGAGAGAGAATTGAAAATCCCCTCCCTCTGCTGCAAACGACTGTTGAACCGAGCAAACCT
CAACAAAGGGAAATGTTACTTGATGCACTTTTAGAAATCTCCGACAGTGACCCGCTTCTG
CGATATTATGTGGATTCTGCGACACATGAAATCATACTTTCTTTCTTAGGGAAAGTACAA
ATGGAAGTGACTTGTGCTCTGCTGCAAGAAAAGTATCATGTGGAGATAGAAATAAAAGAG
CCTACAGTCATTTATATGGAAAGACCGTTAAAAAAAGCAGAGTATACCATTCACATCGAA
GTTCCACCGAATCCTTTCTGGGCTTCCATTGGTCTATCTGTAGCACCGCTTCCATTAGGG
AGCGGAGTACAGTATGAGAGCTCGGTTTCTCTTGGATACTTAAATCAATCGTTTCAAAAT
GCAGTTATGGAGGGGATACGCTATGGCTGTGAACAAGGATTGTATGGTTGGAATGTGACG
GACTGTAAAATCTGTTTTAAGTATGGCTTATACTATAGCCCTGTTAGTACCCCAGCAGAT
TTTCGGATGCTTGCTCCTATTGTATTGGAACAAGTCTTAAAAAAAGCTGGAACAGAATTG
TTAGAGCCATATCTTAGTTTTAAAATTTATGCGCCACAGGAATATCTTTCACGAGCATAC
AACGATGCTCCTAAATATTGTGCGAACATCGTAGACACTCAATTGAAAAATAATGAGGTC
ATTCTTAGTGGAGAAATCCCTGCTCGGTGTATTCAAAAATATCGTAGTGATTTAACTTTC
TTTACAAATGGACGTAGTGTTTGTTTAACAGAGTTAAAAGGGTACCATGTTACTACCGGT
GAACCTGTTTGCCAGCCCCGTCGTCCAAATAGTCGGATAGATAAAGTACGATATATGTTC
AATAAAATAACTTAG
>86061|NG262|Neisseria_gonorrhoeae||Neisseria_gonorrhoeae:1-1935
ATGGAGGAAAATCACATGAAAATTATTAATATTGGAGTTTTAGCTCATGTTGATGCAGGA
AAAACTACCTTAACAGAAAGCTTATTATATAACAGTGGAGCGATTACAGAATTAGGAAGC
GTGGACAAAGGTACAACGAGGACGGATAATACGCTTTTAGAACGTCAGAGAGGAATTACA
ATTCAGACAGGAATAACCTCTTTTCAGTGGGAAAATACGAAGGTGAACATCATAGACACG
CCAGGACATATGGATTTCTTAGCAGAAGTATATCGTTCATTATCAGTTTTAGATGGGGCA
ATTCTACTGATTTCTGCAAAAGATGGCGTACAAGCACAAACTCGTATATTATTTCATGCA
CTTAGGAAAATGGGGATTCCCACAATCTTTTTTATCAATAAGATTGACCAAAATGGAATT
GATTTATCAACGGTTTATCAGGATATTAAAGAGAAACTTTCTGCCGAAATTGTAATCAAA
CAGAAGGTAGAACTGTATCCTAATATGTGTGTGACGAACTTTACCGAATCTGAACAATGG
GATATGGTAATAGAAGGAAATGATTACCTTTTGGAGAAATATACGTCTGGGAAATTATTG
GAAGCATTAGAACTCGAACAAGAGGAAAGCATAAGATTTCATAATTGTTCCCTGTTCCCT
GTTTATCACGGAAGTGCAAAAAACAATATAGGGATTGATAACCTTATAGAAGTGATTACG
AATAAATTTTATTCATCAACACATCGAGGTCAGTCTGAACTTTGCGGAAAAGTTTTCAAA
ATTGAGTATTCGGAAAAAAGACAGCGTCTTGCATATATACGTCTTTATAGTGGCGTACTG
CATTTGCGAGATCCGGTTAGAATATCGGAAAAGGAAAAAATAAAAATTACAGAAATGTAT
ACTTCAATAAATGGTGAATTATGTAAAATCGATAAGGCTTATTCCGGGGAAATTGTTATT
TTGCAGAATGAGTTTTTGAAGTTAAATAGTGTTCTTGGAGATACAAAGCTATTGCCACAG
AGAGAGAGAATTGAAAATCCCCTCCCTCTGCTGCAAACGACTGTTGAACCGAGCAAACCT
CAACAAAGGGAAATGTTACTTGATGCACTTTTAGAAATCTCCGACAGTGACCCGCTTCTG
CGATATTATGTGGATTCTGCGACACATGAAATCATACTTTCTTTCTTAGGGAAAGTACAA
ATGGAAGTGACTTGTGCTCTGCTGCAAGAAAAGTATCATGTGGAGATAGAAATAAAAGAG
CCTACAGTCATTTATATGGAAAGACCGTTAAAAAAAGCAGAGTATACCATTCACATCGAA
GTTCCACCGAATCCTTTCTGGGCTTCCATTGGTCTATCTGTAGCACCGCTTCCATTAGGG
AGCGGAGTACAGTATGAGAGCTCGGTTTCTCTTGGATACTTAAATCAATCGTTTCAAAAT
GCAGTTATGGAGGGGATACGCTATGGCTGTGAACAAGGATTGTATGGTTGGAATGTGACG
GACTGTAAAATCTGTTTTAAGTATGGCTTATACTATAGCCCTGTTAGTACCCCAGCAGAT
TTTCGGATGCTTGCTCCTATTGTATTGGAACAAGTCTTAAAAAAAGCTGGAACAGAATTG
TTAGAGCCATATCTTAGTTTTAAAATTTATGCGCCACAGGAATATCTTTCACGAGCATAC
AACGATGCTCCTAAATATTGTGCGAACATCGTAGACACTCAATTGAAAAATAATGAGGTC
ATTCTTAGTGGAGAAATCCCTGCTCGGTGTATTCAAAAATATCGTAGTGATTTAACTTTC
TTTACAAATGGACGTAGTGTTTGTTTAACAGAGTTAAAAGGGTACCATGTTACTACCGGT
GAACCTGTTTGCCAGCCCCGTCGTCCAAATAGTCGGATAGATAAAGTACGATATATGTTC
AATAAAATAACTTAG
>86062|NG263|Neisseria_gonorrhoeae||Neisseria_gonorrhoeae:1-1935
ATGGAGGAAAATCACATGAAAATTATTAATATTGGAGTTTTAGCTCATGTTGATGCAGGA
AAAACTACCTTAACAGAAAGCTTATTATATAACAGTGGAGCGATTACAGAATTAGGAAGC
GTGGACAAAGGTACAACGAGGACGGATAATACGCTTTTAGAACGTCAGAGAGGAATTACA
ATTCAGACAGGAATAACCTCTTTTCAGTGGGAAAATACGAAGGTGAACATCATAGACACG
CCAGGACATATGGATTTCTTAGCAGAAGTATATCGTTCATTATCAGTTTTAGATGGGGCA
ATTCTACTGATTTCTGCAAAAGATGGCGTACAAGCACAAACTCGTATATTATTTCATGCA
CTTAGGAAAATGGGGATTCCCACAATCTTTTTTATCAATAAGATTGACCAAAATGGAATT
GATTTATCAACGGTTTATCAGGATATTAAAGAGAAACTTTCTGCCGAAATTGTAATCAAA
CAGAAGGTAGAACTGTATCCTAATATGTGTGTGACGAACTTTACCGAATCTGAACAATGG
GATATGGTAATAGAAGGAAATGATTACCTTTTGGAGAAATATACGTCTGGGAAATTATTG
GAAGCATTAGAACTCGAACAAGAGGAAAGCATAAGATTTCATAATTGTTCCCTGTTCCCT
GTTTATCACGGAAGTGCAAAAAACAATATAGGGATTGATAACCTTATAGAAGTGATTACG
AATAAATTTTATTCATCAACACATCGAGGTCAGTCTGAACTTTGCGGAAAAGTTTTCAAA
ATTGAGTATTCGGAAAAAAGACAGCGTCTTGCATATATACGTCTTTATAGTGGCGTACTG
CATTTGCGAGATCCGGTTAGAATATCGGAAAAGGAAAAAATAAAAATTACAGAAATGTAT
ACTTCAATAAATGGTGAATTATGTAAAATCGATAAGGCTTATTCCGGGGAAATTGTTATT
TTGCAGAATGAGTTTTTGAAGTTAAATAGTGTTCTTGGAGATACAAAGCTATTGCCACAG
AGAGAGAGAATTGAAAATCCCCTCCCTCTGCTGCAAACGACTGTTGAACCGAGCAAACCT
CAACAAAGGGAAATGTTACTTGATGCACTTTTAGAAATCTCCGACAGTGACCCGCTTCTG
CGATATTATGTGGATTCTGCGACACATGAAATCATACTTTCTTTCTTAGGGAAAGTACAA
ATGGAAGTGACTTGTGCTCTGCTGCAAGAAAAGTATCATGTGGAGATAGAAATAAAAGAG
CCTACAGTCATTTATATGGAAAGACCGTTAAAAAAAGCAGAGTATACCATTCACATCGAA
GTTCCACCGAATCCTTTCTGGGCTTCCATTGGTCTATCTGTAGCACCGCTTCCATTAGGG
AGCGGAGTACAGTATGAGAGCTCGGTTTCTCTTGGATACTTAAATCAATCGTTTCAAAAT
GCAGTTATGGAGGGGATACGCTATGGCTGTGAACAAGGATTGTATGGTTGGAATGTGACG
GACTGTAAAATCTGTTTTAAGTATGGCTTATACTATAGCCCTGTTAGTACCCCAGCAGAT
TTTCGGATGCTTGCTCCTATTGTATTGGAACAAGTCTTAAAAAAAGCTGGAACAGAATTG
TTAGAGCCATATCTTAGTTTTAAAATTTATGCGCCACAGGAATATCTTTCACGAGCATAC
AACGATGCTCCTAAATATTGTGCGAACATCGTAGACACTCAATTGAAAAATAATGAGGTC
ATTCTTAGTGGAGAAATCCCTGCTCGGTGTATTCAAAAATATCGTAGTGATTTAACTTTC
TTTACAAATGGACGTAGTGTTTGTTTAACAGAGTTAAAAGGGTACCATGTTACTACCGGT
GAACCTGTTTGCCAGCCCCGTCGTCCAAATAGTCGGATAGATAAAGTACGATATATGTTC
AATAAAATAACTTAG
>86069|NG253|Neisseria_gonorrhoeae||Neisseria_gonorrhoeae:1-1935
ATGGAGGAAAATCACATGAAAATTATTAATATTGGAGTTTTAGCTCATGTTGATGCAGGA
AAAACTACCTTAACAGAAAGCTTATTATATAACAGTGGAGCGATTACAGAATTAGGAAGC
GTGGACAAAGGTACAACGAGGACGGATAATACGCTTTTAGAACGTCAGAGAGGAATTACA
ATTCAGACAGGAATAACCTCTTTTCAGTGGGAAAATACGAAGGTGAACATCATAGACACG
CCAGGACATATGGATTTCTTAGCAGAAGTATATCGTTCATTATCAGTTTTAGATGGGGCA
ATTCTACTGATTTCTGCAAAAGATGGCGTACAAGCACAAACTCGTATATTATTTCATGCA
CTTAGGAAAATGGGGATTCCCACAATCTTTTTTATCAATAAGATTGACCAAAATGGAATT
GATTTATCAACGGTTTATCAGGATATTAAAGAGAAACTTTCTGCCGAAATTGTAATCAAA
CAGAAGGTAGAACTGTATCCTAATATGTGTGTGACGAACTTTACCGAATCTGAACAATGG
GATATGGTAATAGAAGGAAATGATTACCTTTTGGAGAAATATACGTCTGGGAAATTATTG
GAAGCATTAGAACTCGAACAAGAGGAAAGCATAAGATTTCATAATTGTTCCCTGTTCCCT
GTTTATCACGGAAGTGCAAAAAACAATATAGGGATTGATAACCTTATAGAAGTGATTACG
AATAAATTTTATTCATCAACACATCGAGGTCAGTCTGAACTTTGCGGAAAAGTTTTCAAA
ATTGAGTATTCGGAAAAAAGACAGCGTCTTGCATATATACGTCTTTATAGTGGCGTACTG
CATTTGCGAGATCCGGTTAGAATATCGGAAAAGGAAAAAATAAAAATTACAGAAATGTAT
ACTTCAATAAATGGTGAATTATGTAAAATCGATAAGGCTTATTCCGGGGAAATTGTTATT
TTGCAGAATGAGTTTTTGAAGTTAAATAGTGTTCTTGGAGATACAAAGCTATTGCCACAG
AGAGAGAGAATTGAAAATCCCCTCCCTCTGCTGCAAACGACTGTTGAACCGAGCAAACCT
CAACAAAGGGAAATGTTACTTGATGCACTTTTAGAAATCTCCGACAGTGACCCGCTTCTG
CGATATTATGTGGATTCTGCGACACATGAAATCATACTTTCTTTCTTAGGGAAAGTACAA
ATGGAAGTGACTTGTGCTCTGCTGCAAGAAAAGTATCATGTGGAGATAGAAATAAAAGAG
CCTACAGTCATTTATATGGAAAGACCGTTAAAAAAAGCAGAGTATACCATTCACATCGAA
GTTCCACCGAATCCTTTCTGGGCTTCCATTGGTCTATCTGTAGCACCGCTTCCATTAGGG
AGCGGAGTACAGTATGAGAGCTCGGTTTCTCTTGGATACTTAAATCAATCGTTTCAAAAT
GCAGTTATGGAGGGGATACGCTATGGCTGTGAACAAGGATTGTATGGTTGGAATGTGACG
GACTGTAAAATCTGTTTTAAGTATGGCTTATACTATAGCCCTGTTAGTACCCCAGCAGAT
TTTCGGATGCTTGCTCCTATTGTATTGGAACAAGTCTTAAAAAAAGCTGGAACAGAATTG
TTAGAGCCATATCTTAGTTTTAAAATTTATGCGCCACAGGAATATCTTTCACGAGCATAC
AACGATGCTCCTAAATATTGTGCGAACATCGTAGACACTCAATTGAAAAATAATGAGGTC
ATTCTTAGTGGAGAAATCCCTGCTCGGTGTATTCAAAAATATCGTAGTGATTTAACTTTC
TTTACAAATGGACGTAGTGTTTGTTTAACAGAGTTAAAAGGGTACCATGTTACTACCGGT
GAACCTGTTTGCCAGCCCCGTCGTCCAAATAGTCGGATAGATAAAGTACGATATATGTTC
AATAAAATAACTTAG
>86073|NG258|Neisseria_gonorrhoeae||Neisseria_gonorrhoeae:1-1935
ATGGAGGAAAATCACATGAAAATTATTAATATTGGAGTTTTAGCTCATGTTGATGCAGGA
AAAACTACCTTAACAGAAAGCTTATTATATAACAGTGGAGCGATTACAGAATTAGGAAGC
GTGGACAAAGGTACAACGAGGACGGATAATACGCTTTTAGAACGTCAGAGAGGAATTACA
ATTCAGACAGGAATAACCTCTTTTCAGTGGGAAAATACGAAGGTGAACATCATAGACACG
CCAGGACATATGGATTTCTTAGCAGAAGTATATCGTTCATTATCAGTTTTAGATGGGGCA
ATTCTACTGATTTCTGCAAAAGATGGCGTACAAGCACAAACTCGTATATTATTTCATGCA
CTTAGGAAAATGGGGATTCCCACAATCTTTTTTATCAATAAGATTGACCAAAATGGAATT
GATTTATCAACGGTTTATCAGGATATTAAAGAGAAACTTTCTGCCGAAATTGTAATCAAA
CAGAAGGTAGAACTGTATCCTAATATGTGTGTGACGAACTTTACCGAATCTGAACAATGG
GATATGGTAATAGAAGGAAATGATTACCTTTTGGAGAAATATACGTCTGGGAAATTATTG
GAAGCATTAGAACTCGAACAAGAGGAAAGCATAAGATTTCATAATTGTTCCCTGTTCCCT
GTTTATCACGGAAGTGCAAAAAACAATATAGGGATTGATAACCTTATAGAAGTGATTACG
AATAAATTTTATTCATCAACACATCGAGGTCAGTCTGAACTTTGCGGAAAAGTTTTCAAA
ATTGAGTATTCGGAAAAAAGACAGCGTCTTGCATATATACGTCTTTATAGTGGCGTACTG
CATTTGCGAGATCCGGTTAGAATATCGGAAAAGGAAAAAATAAAAATTACAGAAATGTAT
ACTTCAATAAATGGTGAATTATGTAAAATCGATAAGGCTTATTCCGGGGAAATTGTTATT
TTGCAGAATGAGTTTTTGAAGTTAAATAGTGTTCTTGGAGATACAAAGCTATTGCCACAG
AGAGAGAGAATTGAAAATCCCCTCCCTCTGCTGCAAACGACTGTTGAACCGAGCAAACCT
CAACAAAGGGAAATGTTACTTGATGCACTTTTAGAAATCTCCGACAGTGACCCGCTTCTG
CGATATTATGTGGATTCTGCGACACATGAAATCATACTTTCTTTCTTAGGGAAAGTACAA
ATGGAAGTGACTTGTGCTCTGCTGCAAGAAAAGTATCATGTGGAGATAGAAATAAAAGAG
CCTACAGTCATTTATATGGAAAGACCGTTAAAAAAAGCAGAGTATACCATTCACATCGAA
GTTCCACCGAATCCTTTCTGGGCTTCCATTGGTCTATCTGTAGCACCGCTTCCATTAGGG
AGCGGAGTACAGTATGAGAGCTCGGTTTCTCTTGGATACTTAAATCAATCGTTTCAAAAT
GCAGTTATGGAGGGGATACGCTATGGCTGTGAACAAGGATTGTATGGTTGGAATGTGACG
GACTGTAAAATCTGTTTTAAGTATGGCTTATACTATAGCCCTGTTAGTACCCCAGCAGAT
TTTCGGATGCTTGCTCCTATTGTATTGGAACAAGTCTTAAAAAAAGCTGGAACAGAATTG
TTAGAGCCATATCTTAGTTTTAAAATTTATGCGCCACAGGAATATCTTTCACGAGCATAC
AACGATGCTCCTAAATATTGTGCGAACATCGTAGACACTCAATTGAAAAATAATGAGGTC
ATTCTTAGTGGAGAAATCCCTGCTCGGTGTATTCAAAAATATCGTAGTGATTTAACTTTC
TTTACAAATGGACGTAGTGTTTGTTTAACAGAGTTAAAAGGGTACCATGTTACTACCGGT
GAACCTGTTTGCCAGCCCCGTCGTCCAAATAGTCGGATAGATAAAGTACGATATATGTTC
AATAAAATAACTTAG
>86075|NG260|Neisseria_gonorrhoeae||Neisseria_gonorrhoeae:1-1935
ATGGAGGAAAATCACATGAAAATTATTAATATTGGAGTTTTAGCTCATGTTGATGCAGGA
AAAACTACCTTAACAGAAAGCTTATTATATAACAGTGGAGCGATTACAGAATTAGGAAGC
GTGGACAAAGGTACAACGAGGACGGATAATACGCTTTTAGAACGTCAGAGAGGAATTACA
ATTCAGACAGGAATAACCTCTTTTCAGTGGGAAAATACGAAGGTGAACATCATAGACACG
CCAGGACATATGGATTTCTTAGCAGAAGTATATCGTTCATTATCAGTTTTAGATGGGGCA
ATTCTACTGATTTCTGCAAAAGATGGCGTACAAGCACAAACTCGTATATTATTTCATGCA
CTTAGGAAAATGGGGATTCCCACAATCTTTTTTATCAATAAGATTGACCAAAATGGAATT
GATTTATCAACGGTTTATCAGGATATTAAAGAGAAACTTTCTGCCGAAATTGTAATCAAA
CAGAAGGTAGAACTGTATCCTAATATGTGTGTGACGAACTTTACCGAATCTGAACAATGG
GATATGGTAATAGAAGGAAATGATTACCTTTTGGAGAAATATACGTCTGGGAAATTATTG
GAAGCATTAGAACTCGAACAAGAGGAAAGCATAAGATTTCATAATTGTTCCCTGTTCCCT
GTTTATCACGGAAGTGCAAAAAACAATATAGGGATTGATAACCTTATAGAAGTGATTACG
AATAAATTTTATTCATCAACACATCGAGGTCAGTCTGAACTTTGCGGAAAAGTTTTCAAA
ATTGAGTATTCGGAAAAAAGACAGCGTCTTGCATATATACGTCTTTATAGTGGCGTACTG
CATTTGCGAGATCCGGTTAGAATATCGGAAAAGGAAAAAATAAAAATTACAGAAATGTAT
ACTTCAATAAATGGTGAATTATGTAAAATCGATAAGGCTTATTCCGGGGAAATTGTTATT
TTGCAGAATGAGTTTTTGAAGTTAAATAGTGTTCTTGGAGATACAAAGCTATTGCCACAG
AGAGAGAGAATTGAAAATCCCCTCCCTCTGCTGCAAACGACTGTTGAACCGAGCAAACCT
CAACAAAGGGAAATGTTACTTGATGCACTTTTAGAAATCTCCGACAGTGACCCGCTTCTG
CGATATTATGTGGATTCTGCGACACATGAAATCATACTTTCTTTCTTAGGGAAAGTACAA
ATGGAAGTGACTTGTGCTCTGCTGCAAGAAAAGTATCATGTGGAGATAGAAATAAAAGAG
CCTACAGTCATTTATATGGAAAGACCGTTAAAAAAAGCAGAGTATACCATTCACATCGAA
GTTCCACCGAATCCTTTCTGGGCTTCCATTGGTCTATCTGTAGCACCGCTTCCATTAGGG
AGCGGAGTACAGTATGAGAGCTCGGTTTCTCTTGGATACTTAAATCAATCGTTTCAAAAT
GCAGTTATGGAGGGGATACGCTATGGCTGTGAACAAGGATTGTATGGTTGGAATGTGACG
GACTGTAAAATCTGTTTTAAGTATGGCTTATACTATAGCCCTGTTAGTACCCCAGCAGAT
TTTCGGATGCTTGCTCCTATTGTATTGGAACAAGTCTTAAAAAAAGCTGGAACAGAATTG
TTAGAGCCATATCTTAGTTTTAAAATTTATGCGCCACAGGAATATCTTTCACGAGCATAC
AACGATGCTCCTAAATATTGTGCGAACATCGTAGACACTCAATTGAAAAATAATGAGGTC
ATTCTTAGTGGAGAAATCCCTGCTCGGTGTATTCAAAAATATCGTAGTGATTTAACTTTC
TTTACAAATGGACGTAGTGTTTGTTTAACAGAGTTAAAAGGGTACCATGTTACTACCGGT
GAACCTGTTTGCCAGCCCCGTCGTCCAAATAGTCGGATAGATAAAGTACGATATATGTTC
AATAAAATAACTTAG
>86077|NG415|Neisseria_gonorrhoeae||Neisseria_gonorrhoeae:1-1935
ATGGAGGAAAATCACATGAAAATTATTAATATTGGAGTTTTAGCTCATGTTGATGCAGGA
AAAACTACCTTAACAGAAAGCTTATTATATAACAGTGGAGCGATTACAGAATTAGGAAGC
GTGGACAAAGGTACAACGAGGACGGATAATACGCTTTTAGAACGTCAGAGAGGAATTACA
ATTCAGACAGGAATAACCTCTTTTCAGTGGGAAAATACGAAGGTGAACATCATAGACACG
CCAGGACATATGGATTTCTTAGCAGAAGTATATCGTTCATTATCAGTTTTAGATGGGGCA
ATTCTACTGATTTCTGCAAAAGATGGCGTACAAGCACAAACTCGTATATTATTTCATGCA
CTTAGGAAAATGGGGATTCCCACAATCTTTTTTATCAATAAGATTGACCAAAATGGAATT
GATTTATCAACGGTTTATCAGGATATTAAAGAGAAACTTTCTGCCGAAATTGTAATCAAA
CAGAAGGTAGAACTGTATCCTAATATGTGTGTGACGAACTTTACCGAATCTGAACAATGG
GATATGGTAATAGAAGGAAATGATTACCTTTTGGAGAAATATACGTCTGGGAAATTATTG
GAAGCATTAGAACTCGAACAAGAGGAAAGCATAAGATTTCATAATTGTTCCCTGTTCCCT
GTTTATCACGGAAGTGCAAAAAACAATATAGGGATTGATAACCTTATAGAAGTGATTACG
AATAAATTTTATTCATCAACACATCGAGGTCAGTCTGAACTTTGCGGAAAAGTTTTCAAA
ATTGAGTATTCGGAAAAAAGACAGCGTCTTGCATATATACGTCTTTATAGTGGCGTACTG
CATTTGCGAGATCCGGTTAGAATATCGGAAAAGGAAAAAATAAAAATTACAGAAATGTAT
ACTTCAATAAATGGTGAATTATGTAAAATCGATAAGGCTTATTCCGGGGAAATTGTTATT
TTGCAGAATGAGTTTTTGAAGTTAAATAGTGTTCTTGGAGATACAAAGCTATTGCCACAG
AGAGAGAGAATTGAAAATCCCCTCCCTCTGCTGCAAACGACTGTTGAACCGAGCAAACCT
CAACAAAGGGAAATGTTACTTGATGCACTTTTAGAAATCTCCGACAGTGACCCGCTTCTG
CGATATTATGTGGATTCTGCGACACATGAAATCATACTTTCTTTCTTAGGGAAAGTACAA
ATGGAAGTGACTTGTGCTCTGCTGCAAGAAAAGTATCATGTGGAGATAGAAATAAAAGAG
CCTACAGTCATTTATATGGAAAGACCGTTAAAAAAAGCAGAGTATACCATTCACATCGAA
GTTCCACCGAATCCTTTCTGGGCTTCCATTGGTCTATCTGTAGCACCGCTTCCATTAGGG
AGCGGAGTACAGTATGAGAGCTCGGTTTCTCTTGGATACTTAAATCAATCGTTTCAAAAT
GCAGTTATGGAGGGGATACGCTATGGCTGTGAACAAGGATTGTATGGTTGGAATGTGACG
GACTGTAAAATCTGTTTTAAGTATGGCTTATACTATAGCCCTGTTAGTACCCCAGCAGAT
TTTCGGATGCTTGCTCCTATTGTATTGGAACAAGTCTTAAAAAAAGCTGGAACAGAATTG
TTAGAGCCATATCTTAGTTTTAAAATTTATGCGCCACAGGAATATCTTTCACGAGCATAC
AACGATGCTCCTAAATATTGTGCGAACATCGTAGACACTCAATTGAAAAATAATGAGGTC
ATTCTTAGTGGAGAAATCCCTGCTCGGTGTATTCAAAAATATCGTAGTGATTTAACTTTC
TTTACAAATGGACGTAGTGTTTGTTTAACAGAGTTAAAAGGGTACCATGTTACTACCGGT
GAACCTGTTTGCCAGCCCCGTCGTCCAAATAGTCGGATAGATAAAGTACGATATATGTTC
AATAAAATAACTTAG
>86078|NG414|Neisseria_gonorrhoeae||Neisseria_gonorrhoeae:1-1935
ATGGAGGAAAATCACATGAAAATTATTAATATTGGAGTTTTAGCTCATGTTGATGCAGGA
AAAACTACCTTAACAGAAAGCTTATTATATAACAGTGGAGCGATTACAGAATTAGGAAGC
GTGGACAAAGGTACAACGAGGACGGATAATACGCTTTTAGAACGTCAGAGAGGAATTACA
ATTCAGACAGGAATAACCTCTTTTCAGTGGGAAAATACGAAGGTGAACATCATAGACACG
CCAGGACATATGGATTTCTTAGCAGAAGTATATCGTTCATTATCAGTTTTAGATGGGGCA
ATTCTACTGATTTCTGCAAAAGATGGCGTACAAGCACAAACTCGTATATTATTTCATGCA
CTTAGGAAAATGGGGATTCCCACAATCTTTTTTATCAATAAGATTGACCAAAATGGAATT
GATTTATCAACGGTTTATCAGGATATTAAAGAGAAACTTTCTGCCGAAATTGTAATCAAA
CAGAAGGTAGAACTGTATCCTAATATGTGTGTGACGAACTTTACCGAATCTGAACAATGG
GATATGGTAATAGAAGGAAATGATTACCTTTTGGAGAAATATACGTCTGGGAAATTATTG
GAAGCATTAGAACTCGAACAAGAGGAAAGCATAAGATTTCATAATTGTTCCCTGTTCCCT
GTTTATCACGGAAGTGCAAAAAACAATATAGGGATTGATAACCTTATAGAAGTGATTACG
AATAAATTTTATTCATCAACACATCGAGGTCAGTCTGAACTTTGCGGAAAAGTTTTCAAA
ATTGAGTATTCGGAAAAAAGACAGCGTCTTGCATATATACGTCTTTATAGTGGCGTACTG
CATTTGCGAGATCCGGTTAGAATATCGGAAAAGGAAAAAATAAAAATTACAGAAATGTAT
ACTTCAATAAATGGTGAATTATGTAAAATCGATAAGGCTTATTCCGGGGAAATTGTTATT
TTGCAGAATGAGTTTTTGAAGTTAAATAGTGTTCTTGGAGATACAAAGCTATTGCCACAG
AGAGAGAGAATTGAAAATCCCCTCCCTCTGCTGCAAACGACTGTTGAACCGAGCAAACCT
CAACAAAGGGAAATGTTACTTGATGCACTTTTAGAAATCTCCGACAGTGACCCGCTTCTG
CGATATTATGTGGATTCTGCGACACATGAAATCATACTTTCTTTCTTAGGGAAAGTACAA
ATGGAAGTGACTTGTGCTCTGCTGCAAGAAAAGTATCATGTGGAGATAGAAATAAAAGAG
CCTACAGTCATTTATATGGAAAGACCGTTAAAAAAAGCAGAGTATACCATTCACATCGAA
GTTCCACCGAATCCTTTCTGGGCTTCCATTGGTCTATCTGTAGCACCGCTTCCATTAGGG
AGCGGAGTACAGTATGAGAGCTCGGTTTCTCTTGGATACTTAAATCAATCGTTTCAAAAT
GCAGTTATGGAGGGGATACGCTATGGCTGTGAACAAGGATTGTATGGTTGGAATGTGACG
GACTGTAAAATCTGTTTTAAGTATGGCTTATACTATAGCCCTGTTAGTACCCCAGCAGAT
TTTCGGATGCTTGCTCCTATTGTATTGGAACAAGTCTTAAAAAAAGCTGGAACAGAATTG
TTAGAGCCATATCTTAGTTTTAAAATTTATGCGCCACAGGAATATCTTTCACGAGCATAC
AACGATGCTCCTAAATATTGTGCGAACATCGTAGACACTCAATTGAAAAATAATGAGGTC
ATTCTTAGTGGAGAAATCCCTGCTCGGTGTATTCAAAAATATCGTAGTGATTTAACTTTC
TTTACAAATGGACGTAGTGTTTGTTTAACAGAGTTAAAAGGGTACCATGTTACTACCGGT
GAACCTGTTTGCCAGCCCCGTCGTCCAAATAGTCGGATAGATAAAGTACGATATATGTTC
AATAAAATAACTTAG
>86080|NG134|Neisseria_gonorrhoeae||Neisseria_gonorrhoeae:1-1935
ATGGAGGAAAATCACATGAAAATTATTAATATTGGAGTTTTAGCTCATGTTGATGCAGGA
AAAACTACCTTAACAGAAAGCTTATTATATAACAGTGGAGCGATTACAGAATTAGGAAGC
GTGGACAAAGGTACAACGAGGACGGATAATACGCTTTTAGAACGTCAGAGAGGAATTACA
ATTCAGACAGGAATAACCTCTTTTCAGTGGGAAAATACGAAGGTGAACATCATAGACACG
CCAGGACATATGGATTTCTTAGCAGAAGTATATCGTTCATTATCAGTTTTAGATGGGGCA
ATTCTACTGATTTCTGCAAAAGATGGCGTACAAGCACAAACTCGTATATTATTTCATGCA
CTTAGGAAAATGGGGATTCCCACAATCTTTTTTATCAATAAGATTGACCAAAATGGAATT
GATTTATCAACGGTTTATCAGGATATTAAAGAGAAACTTTCTGCCGAAATTGTAATCAAA
CAGAAGGTAGAACTGTATCCTAATATGTGTGTGACGAACTTTACCGAATCTGAACAATGG
GATATGGTAATAGAAGGAAATGATTACCTTTTGGAGAAATATACGTCTGGGAAATTATTG
GAAGCATTAGAACTCGAACAAGAGGAAAGCATAAGATTTCATAATTGTTCCCTGTTCCCT
GTTTATCACGGAAGTGCAAAAAACAATATAGGGATTGATAACCTTATAGAAGTGATTACG
AATAAATTTTATTCATCAACACATCGAGGTCAGTCTGAACTTTGCGGAAAAGTTTTCAAA
ATTGAGTATTCGGAAAAAAGACAGCGTCTTGCATATATACGTCTTTATAGTGGCGTACTG
CATTTGCGAGATCCGGTTAGAATATCGGAAAAGGAAAAAATAAAAATTACAGAAATGTAT
ACTTCAATAAATGGTGAATTATGTAAAATCGATAAGGCTTATTCCGGGGAAATTGTTATT
TTGCAGAATGAGTTTTTGAAGTTAAATAGTGTTCTTGGAGATACAAAGCTATTGCCACAG
AGAGAGAGAATTGAAAATCCCCTCCCTCTGCTGCAAACGACTGTTGAACCGAGCAAACCT
CAACAAAGGGAAATGTTACTTGATGCACTTTTAGAAATCTCCGACAGTGACCCGCTTCTG
CGATATTATGTGGATTCTGCGACACATGAAATCATACTTTCTTTCTTAGGGAAAGTACAA
ATGGAAGTGACTTGTGCTCTGCTGCAAGAAAAGTATCATGTGGAGATAGAAATAAAAGAG
CCTACAGTCATTTATATGGAAAGACCGTTAAAAAAAGCAGAGTATACCATTCACATCGAA
GTTCCACCGAATCCTTTCTGGGCTTCCATTGGTCTATCTGTAGCACCGCTTCCATTAGGG
AGCGGAGTACAGTATGAGAGCTCGGTTTCTCTTGGATACTTAAATCAATCGTTTCAAAAT
GCAGTTATGGAGGGGATACGCTATGGCTGTGAACAAGGATTGTATGGTTGGAATGTGACG
GACTGTAAAATCTGTTTTAAGTATGGCTTATACTATAGCCCTGTTAGTACCCCAGCAGAT
TTTCGGATGCTTGCTCCTATTGTATTGGAACAAGTCTTAAAAAAAGCTGGAACAGAATTG
TTAGAGCCATATCTTAGTTTTAAAATTTATGCGCCACAGGAATATCTTTCACGAGCATAC
AACGATGCTCCTAAATATTGTGCGAACATCGTAGACACTCAATTGAAAAATAATGAGGTC
ATTCTTAGTGGAGAAATCCCTGCTCGGTGTATTCAAAAATATCGTAGTGATTTAACTTTC
TTTACAAATGGACGTAGTGTTTGTTTAACAGAGTTAAAAGGGTACCATGTTACTACCGGT
GAACCTGTTTGCCAGCCCCGTCGTCCAAATAGTCGGATAGATAAAGTACGATATATGTTC
AATAAAATAACTTAG
>86094|NG192|Neisseria_gonorrhoeae||Neisseria_gonorrhoeae:1-1935
ATGGAGGAAAATCACATGAAAATTATTAATATTGGAGTTTTAGCTCATGTTGATGCAGGA
AAAACTACCTTAACAGAAAGCTTATTATATAACAGTGGAGCGATTACAGAATTAGGAAGC
GTGGACAAAGGTACAACGAGGACGGATAATACGCTTTTAGAACGTCAGAGAGGAATTACA
ATTCAGACAGGAATAACCTCTTTTCAGTGGGAAAATACGAAGGTGAACATCATAGACACG
CCAGGACATATGGATTTCTTAGCAGAAGTATATCGTTCATTATCAGTTTTAGATGGGGCA
ATTCTACTGATTTCTGCAAAAGATGGCGTACAAGCACAAACTCGTATATTATTTCATGCA
CTTAGGAAAATGGGGATTCCCACAATCTTTTTTATCAATAAGATTGACCAAAATGGAATT
GATTTATCAACGGTTTATCAGGATATTAAAGAGAAACTTTCTGCCGAAATTGTAATCAAA
CAGAAGGTAGAACTGTATCCTAATATGTGTGTGACGAACTTTACCGAATCTGAACAATGG
GATATGGTAATAGAAGGAAATGATTACCTTTTGGAGAAATATACGTCTGGGAAATTATTG
GAAGCATTAGAACTCGAACAAGAGGAAAGCATAAGATTTCATAATTGTTCCCTGTTCCCT
GTTTATCACGGAAGTGCAAAAAACAATATAGGGATTGATAACCTTATAGAAGTGATTACG
AATAAATTTTATTCATCAACACATCGAGGTCAGTCTGAACTTTGCGGAAAAGTTTTCAAA
ATTGAGTATTCGGAAAAAAGACAGCGTCTTGCATATATACGTCTTTATAGTGGCGTACTG
CATTTGCGAGATCCGGTTAGAATATCGGAAAAGGAAAAAATAAAAATTACAGAAATGTAT
ACTTCAATAAATGGTGAATTATGTAAAATCGATAAGGCTTATTCCGGGGAAATTGTTATT
TTGCAGAATGAGTTTTTGAAGTTAAATAGTGTTCTTGGAGATACAAAGCTATTGCCACAG
AGAGAGAGAATTGAAAATCCCCTCCCTCTGCTGCAAACGACTGTTGAACCGAGCAAACCT
CAACAAAGGGAAATGTTACTTGATGCACTTTTAGAAATCTCCGACAGTGACCCGCTTCTG
CGATATTATGTGGATTCTGCGACACATGAAATCATACTTTCTTTCTTAGGGAAAGTACAA
ATGGAAGTGACTTGTGCTCTGCTGCAAGAAAAGTATCATGTGGAGATAGAAATAAAAGAG
CCTACAGTCATTTATATGGAAAGACCGTTAAAAAAAGCAGAGTATACCATTCACATCGAA
GTTCCACCGAATCCTTTCTGGGCTTCCATTGGTCTATCTGTAGCACCGCTTCCATTAGGG
AGCGGAGTACAGTATGAGAGCTCGGTTTCTCTTGGATACTTAAATCAATCGTTTCAAAAT
GCAGTTATGGAGGGGATACGCTATGGCTGTGAACAAGGATTGTATGGTTGGAATGTGACG
GACTGTAAAATCTGTTTTAAGTATGGCTTATACTATAGCCCTGTTAGTACCCCAGCAGAT
TTTCGGATGCTTGCTCCTATTGTATTGGAACAAGTCTTAAAAAAAGCTGGAACAGAATTG
TTAGAGCCATATCTTAGTTTTAAAATTTATGCGCCACAGGAATATCTTTCACGAGCATAC
AACGATGCTCCTAAATATTGTGCGAACATCGTAGACACTCAATTGAAAAATAATGAGGTC
ATTCTTAGTGGAGAAATCCCTGCTCGGTGTATTCAAAAATATCGTAGTGATTTAACTTTC
TTTACAAATGGACGTAGTGTTTGTTTAACAGAGTTAAAAGGGTACCATGTTACTACCGGT
GAACCTGTTTGCCAGCCCCGTCGTCCAAATAGTCGGATAGATAAAGTACGATATATGTTC
AATAAAATAACTTAG
>86101|NG230|Neisseria_gonorrhoeae||Neisseria_gonorrhoeae:1-1935
ATGGAGGAAAATCACATGAAAATTATTAATATTGGAGTTTTAGCTCATGTTGATGCAGGA
AAAACTACCTTAACAGAAAGCTTATTATATAACAGTGGAGCGATTACAGAATTAGGAAGC
GTGGACAAAGGTACAACGAGGACGGATAATACGCTTTTAGAACGTCAGAGAGGAATTACA
ATTCAGACAGGAATAACCTCTTTTCAGTGGGAAAATACGAAGGTGAACATCATAGACACG
CCAGGACATATGGATTTCTTAGCAGAAGTATATCGTTCATTATCAGTTTTAGATGGGGCA
ATTCTACTGATTTCTGCAAAAGATGGCGTACAAGCACAAACTCGTATATTATTTCATGCA
CTTAGGAAAATGGGGATTCCCACAATCTTTTTTATCAATAAGATTGACCAAAATGGAATT
GATTTATCAACGGTTTATCAGGATATTAAAGAGAAACTTTCTGCCGAAATTGTAATCAAA
CAGAAGGTAGAACTGTATCCTAATATGTGTGTGACGAACTTTACCGAATCTGAACAATGG
GATATGGTAATAGAAGGAAATGATTACCTTTTGGAGAAATATACGTCTGGGAAATTATTG
GAAGCATTAGAACTCGAACAAGAGGAAAGCATAAGATTTCATAATTGTTCCCTGTTCCCT
GTTTATCACGGAAGTGCAAAAAACAATATAGGGATTGATAACCTTATAGAAGTGATTACG
AATAAATTTTATTCATCAACACATCGAGGTCAGTCTGAACTTTGCGGAAAAGTTTTCAAA
ATTGAGTATTCGGAAAAAAGACAGCGTCTTGCATATATACGTCTTTATAGTGGCGTACTG
CATTTGCGAGATCCGGTTAGAATATCGGAAAAGGAAAAAATAAAAATTACAGAAATGTAT
ACTTCAATAAATGGTGAATTATGTAAAATCGATAAGGCTTATTCCGGGGAAATTGTTATT
TTGCAGAATGAGTTTTTGAAGTTAAATAGTGTTCTTGGAGATACAAAGCTATTGCCACAG
AGAGAGAGAATTGAAAATCCCCTCCCTCTGCTGCAAACGACTGTTGAACCGAGCAAACCT
CAACAAAGGGAAATGTTACTTGATGCACTTTTAGAAATCTCCGACAGTGACCCGCTTCTG
CGATATTATGTGGATTCTGCGACACATGAAATCATACTTTCTTTCTTAGGGAAAGTACAA
ATGGAAGTGACTTGTGCTCTGCTGCAAGAAAAGTATCATGTGGAGATAGAAATAAAAGAG
CCTACAGTCATTTATATGGAAAGACCGTTAAAAAAAGCAGAGTATACCATTCACATCGAA
GTTCCACCGAATCCTTTCTGGGCTTCCATTGGTCTATCTGTAGCACCGCTTCCATTAGGG
AGCGGAGTACAGTATGAGAGCTCGGTTTCTCTTGGATACTTAAATCAATCGTTTCAAAAT
GCAGTTATGGAGGGGATACGCTATGGCTGTGAACAAGGATTGTATGGTTGGAATGTGACG
GACTGTAAAATCTGTTTTAAGTATGGCTTATACTATAGCCCTGTTAGTACCCCAGCAGAT
TTTCGGATGCTTGCTCCTATTGTATTGGAACAAGTCTTAAAAAAAGCTGGAACAGAATTG
TTAGAGCCATATCTTAGTTTTAAAATTTATGCGCCACAGGAATATCTTTCACGAGCATAC
AACGATGCTCCTAAATATTGTGCGAACATCGTAGACACTCAATTGAAAAATAATGAGGTC
ATTCTTAGTGGAGAAATCCCTGCTCGGTGTATTCAAAAATATCGTAGTGATTTAACTTTC
TTTACAAATGGACGTAGTGTTTGTTTAACAGAGTTAAAAGGGTACCATGTTACTACCGGT
GAACCTGTTTGCCAGCCCCGTCGTCCAAATAGTCGGATAGATAAAGTACGATATATGTTC
AATAAAATAACTTAG
>86105|NG185|Neisseria_gonorrhoeae||Neisseria_gonorrhoeae:1-1935
ATGGAGGAAAATCACATGAAAATTATTAATATTGGAGTTTTAGCTCATGTTGATGCAGGA
AAAACTACCTTAACAGAAAGCTTATTATATAACAGTGGAGCGATTACAGAATTAGGAAGC
GTGGACAAAGGTACAACGAGGACGGATAATACGCTTTTAGAACGTCAGAGAGGAATTACA
ATTCAGACAGGAATAACCTCTTTTCAGTGGGAAAATACGAAGGTGAACATCATAGACACG
CCAGGACATATGGATTTCTTAGCAGAAGTATATCGTTCATTATCAGTTTTAGATGGGGCA
ATTCTACTGATTTCTGCAAAAGATGGCGTACAAGCACAAACTCGTATATTATTTCATGCA
CTTAGGAAAATGGGGATTCCCACAATCTTTTTTATCAATAAGATTGACCAAAATGGAATT
GATTTATCAACGGTTTATCAGGATATTAAAGAGAAACTTTCTGCCGAAATTGTAATCAAA
CAGAAGGTAGAACTGTATCCTAATATGTGTGTGACGAACTTTACCGAATCTGAACAATGG
GATATGGTAATAGAAGGAAATGATTACCTTTTGGAGAAATATACGTCTGGGAAATTATTG
GAAGCATTAGAACTCGAACAAGAGGAAAGCATAAGATTTCATAATTGTTCCCTGTTCCCT
GTTTATCACGGAAGTGCAAAAAACAATATAGGGATTGATAACCTTATAGAAGTGATTACG
AATAAATTTTATTCATCAACACATCGAGGTCAGTCTGAACTTTGCGGAAAAGTTTTCAAA
ATTGAGTATTCGGAAAAAAGACAGCGTCTTGCATATATACGTCTTTATAGTGGCGTACTG
CATTTGCGAGATCCGGTTAGAATATCGGAAAAGGAAAAAATAAAAATTACAGAAATGTAT
ACTTCAATAAATGGTGAATTATGTAAAATCGATAAGGCTTATTCCGGGGAAATTGTTATT
TTGCAGAATGAGTTTTTGAAGTTAAATAGTGTTCTTGGAGATACAAAGCTATTGCCACAG
AGAGAGAGAATTGAAAATCCCCTCCCTCTGCTGCAAACGACTGTTGAACCGAGCAAACCT
CAACAAAGGGAAATGTTACTTGATGCACTTTTAGAAATCTCCGACAGTGACCCGCTTCTG
CGATATTATGTGGATTCTGCGACACATGAAATCATACTTTCTTTCTTAGGGAAAGTACAA
ATGGAAGTGACTTGTGCTCTGCTGCAAGAAAAGTATCATGTGGAGATAGAAATAAAAGAG
CCTACAGTCATTTATATGGAAAGACCGTTAAAAAAAGCAGAGTATACCATTCACATCGAA
GTTCCACCGAATCCTTTCTGGGCTTCCATTGGTCTATCTGTAGCACCGCTTCCATTAGGG
AGCGGAGTACAGTATGAGAGCTCGGTTTCTCTTGGATACTTAAATCAATCGTTTCAAAAT
GCAGTTATGGAGGGGATACGCTATGGCTGTGAACAAGGATTGTATGGTTGGAATGTGACG
GACTGTAAAATCTGTTTTAAGTATGGCTTATACTATAGCCCTGTTAGTACCCCAGCAGAT
TTTCGGATGCTTGCTCCTATTGTATTGGAACAAGTCTTAAAAAAAGCTGGAACAGAATTG
TTAGAGCCATATCTTAGTTTTAAAATTTATGCGCCACAGGAATATCTTTCACGAGCATAC
AACGATGCTCCTAAATATTGTGCGAACATCGTAGACACTCAATTGAAAAATAATGAGGTC
ATTCTTAGTGGAGAAATCCCTGCTCGGTGTATTCAAAAATATCGTAGTGATTTAACTTTC
TTTACAAATGGACGTAGTGTTTGTTTAACAGAGTTAAAAGGGTACCATGTTACTACCGGT
GAACCTGTTTGCCAGCCCCGTCGTCCAAATAGTCGGATAGATAAAGTACGATATATGTTC
AATAAAATAACTTAG
>86107|NG187|Neisseria_gonorrhoeae||Neisseria_gonorrhoeae:1-1935
ATGGAGGAAAATCACATGAAAATTATTAATATTGGAGTTTTAGCTCATGTTGATGCAGGA
AAAACTACCTTAACAGAAAGCTTATTATATAACAGTGGAGCGATTACAGAATTAGGAAGC
GTGGACAAAGGTACAACGAGGACGGATAATACGCTTTTAGAACGTCAGAGAGGAATTACA
ATTCAGACAGGAATAACCTCTTTTCAGTGGGAAAATACGAAGGTGAACATCATAGACACG
CCAGGACATATGGATTTCTTAGCAGAAGTATATCGTTCATTATCAGTTTTAGATGGGGCA
ATTCTACTGATTTCTGCAAAAGATGGCGTACAAGCACAAACTCGTATATTATTTCATGCA
CTTAGGAAAATGGGGATTCCCACAATCTTTTTTATCAATAAGATTGACCAAAATGGAATT
GATTTATCAACGGTTTATCAGGATATTAAAGAGAAACTTTCTGCCGAAATTGTAATCAAA
CAGAAGGTAGAACTGTATCCTAATATGTGTGTGACGAACTTTACCGAATCTGAACAATGG
GATATGGTAATAGAAGGAAATGATTACCTTTTGGAGAAATATACGTCTGGGAAATTATTG
GAAGCATTAGAACTCGAACAAGAGGAAAGCATAAGATTTCATAATTGTTCCCTGTTCCCT
GTTTATCACGGAAGTGCAAAAAACAATATAGGGATTGATAACCTTATAGAAGTGATTACG
AATAAATTTTATTCATCAACACATCGAGGTCAGTCTGAACTTTGCGGAAAAGTTTTCAAA
ATTGAGTATTCGGAAAAAAGACAGCGTCTTGCATATATACGTCTTTATAGTGGCGTACTG
CATTTGCGAGATCCGGTTAGAATATCGGAAAAGGAAAAAATAAAAATTACAGAAATGTAT
ACTTCAATAAATGGTGAATTATGTAAAATCGATAAGGCTTATTCCGGGGAAATTGTTATT
TTGCAGAATGAGTTTTTGAAGTTAAATAGTGTTCTTGGAGATACAAAGCTATTGCCACAG
AGAGAGAGAATTGAAAATCCCCTCCCTCTGCTGCAAACGACTGTTGAACCGAGCAAACCT
CAACAAAGGGAAATGTTACTTGATGCACTTTTAGAAATCTCCGACAGTGACCCGCTTCTG
CGATATTATGTGGATTCTGCGACACATGAAATCATACTTTCTTTCTTAGGGAAAGTACAA
ATGGAAGTGACTTGTGCTCTGCTGCAAGAAAAGTATCATGTGGAGATAGAAATAAAAGAG
CCTACAGTCATTTATATGGAAAGACCGTTAAAAAAAGCAGAGTATACCATTCACATCGAA
GTTCCACCGAATCCTTTCTGGGCTTCCATTGGTCTATCTGTAGCACCGCTTCCATTAGGG
AGCGGAGTACAGTATGAGAGCTCGGTTTCTCTTGGATACTTAAATCAATCGTTTCAAAAT
GCAGTTATGGAGGGGATACGCTATGGCTGTGAACAAGGATTGTATGGTTGGAATGTGACG
GACTGTAAAATCTGTTTTAAGTATGGCTTATACTATAGCCCTGTTAGTACCCCAGCAGAT
TTTCGGATGCTTGCTCCTATTGTATTGGAACAAGTCTTAAAAAAAGCTGGAACAGAATTG
TTAGAGCCATATCTTAGTTTTAAAATTTATGCGCCACAGGAATATCTTTCACGAGCATAC
AACGATGCTCCTAAATATTGTGCGAACATCGTAGACACTCAATTGAAAAATAATGAGGTC
ATTCTTAGTGGAGAAATCCCTGCTCGGTGTATTCAAAAATATCGTAGTGATTTAACTTTC
TTTACAAATGGACGTAGTGTTTGTTTAACAGAGTTAAAAGGGTACCATGTTACTACCGGT
GAACCTGTTTGCCAGCCCCGTCGTCCAAATAGTCGGATAGATAAAGTACGATATATGTTC
AATAAAATAACTTAG
>86108|NG188|Neisseria_gonorrhoeae||Neisseria_gonorrhoeae:1-1935
ATGGAGGAAAATCACATGAAAATTATTAATATTGGAGTTTTAGCTCATGTTGATGCAGGA
AAAACTACCTTAACAGAAAGCTTATTATATAACAGTGGAGCGATTACAGAATTAGGAAGC
GTGGACAAAGGTACAACGAGGACGGATAATACGCTTTTAGAACGTCAGAGAGGAATTACA
ATTCAGACAGGAATAACCTCTTTTCAGTGGGAAAATACGAAGGTGAACATCATAGACACG
CCAGGACATATGGATTTCTTAGCAGAAGTATATCGTTCATTATCAGTTTTAGATGGGGCA
ATTCTACTGATTTCTGCAAAAGATGGCGTACAAGCACAAACTCGTATATTATTTCATGCA
CTTAGGAAAATGGGGATTCCCACAATCTTTTTTATCAATAAGATTGACCAAAATGGAATT
GATTTATCAACGGTTTATCAGGATATTAAAGAGAAACTTTCTGCCGAAATTGTAATCAAA
CAGAAGGTAGAACTGTATCCTAATATGTGTGTGACGAACTTTACCGAATCTGAACAATGG
GATATGGTAATAGAAGGAAATGATTACCTTTTGGAGAAATATACGTCTGGGAAATTATTG
GAAGCATTAGAACTCGAACAAGAGGAAAGCATAAGATTTCATAATTGTTCCCTGTTCCCT
GTTTATCACGGAAGTGCAAAAAACAATATAGGGATTGATAACCTTATAGAAGTGATTACG
AATAAATTTTATTCATCAACACATCGAGGTCAGTCTGAACTTTGCGGAAAAGTTTTCAAA
ATTGAGTATTCGGAAAAAAGACAGCGTCTTGCATATATACGTCTTTATAGTGGCGTACTG
CATTTGCGAGATCCGGTTAGAATATCGGAAAAGGAAAAAATAAAAATTACAGAAATGTAT
ACTTCAATAAATGGTGAATTATGTAAAATCGATAAGGCTTATTCCGGGGAAATTGTTATT
TTGCAGAATGAGTTTTTGAAGTTAAATAGTGTTCTTGGAGATACAAAGCTATTGCCACAG
AGAGAGAGAATTGAAAATCCCCTCCCTCTGCTGCAAACGACTGTTGAACCGAGCAAACCT
CAACAAAGGGAAATGTTACTTGATGCACTTTTAGAAATCTCCGACAGTGACCCGCTTCTG
CGATATTATGTGGATTCTGCGACACATGAAATCATACTTTCTTTCTTAGGGAAAGTACAA
ATGGAAGTGACTTGTGCTCTGCTGCAAGAAAAGTATCATGTGGAGATAGAAATAAAAGAG
CCTACAGTCATTTATATGGAAAGACCGTTAAAAAAAGCAGAGTATACCATTCACATCGAA
GTTCCACCGAATCCTTTCTGGGCTTCCATTGGTCTATCTGTAGCACCGCTTCCATTAGGG
AGCGGAGTACAGTATGAGAGCTCGGTTTCTCTTGGATACTTAAATCAATCGTTTCAAAAT
GCAGTTATGGAGGGGATACGCTATGGCTGTGAACAAGGATTGTATGGTTGGAATGTGACG
GACTGTAAAATCTGTTTTAAGTATGGCTTATACTATAGCCCTGTTAGTACCCCAGCAGAT
TTTCGGATGCTTGCTCCTATTGTATTGGAACAAGTCTTAAAAAAAGCTGGAACAGAATTG
TTAGAGCCATATCTTAGTTTTAAAATTTATGCGCCACAGGAATATCTTTCACGAGCATAC
AACGATGCTCCTAAATATTGTGCGAACATCGTAGACACTCAATTGAAAAATAATGAGGTC
ATTCTTAGTGGAGAAATCCCTGCTCGGTGTATTCAAAAATATCGTAGTGATTTAACTTTC
TTTACAAATGGACGTAGTGTTTGTTTAACAGAGTTAAAAGGGTACCATGTTACTACCGGT
GAACCTGTTTGCCAGCCCCGTCGTCCAAATAGTCGGATAGATAAAGTACGATATATGTTC
AATAAAATAACTTAG
>86109|NG189|Neisseria_gonorrhoeae||Neisseria_gonorrhoeae:1-1935
ATGGAGGAAAATCACATGAAAATTATTAATATTGGAGTTTTAGCTCATGTTGATGCAGGA
AAAACTACCTTAACAGAAAGCTTATTATATAACAGTGGAGCGATTACAGAATTAGGAAGC
GTGGACAAAGGTACAACGAGGACGGATAATACGCTTTTAGAACGTCAGAGAGGAATTACA
ATTCAGACAGGAATAACCTCTTTTCAGTGGGAAAATACGAAGGTGAACATCATAGACACG
CCAGGACATATGGATTTCTTAGCAGAAGTATATCGTTCATTATCAGTTTTAGATGGGGCA
ATTCTACTGATTTCTGCAAAAGATGGCGTACAAGCACAAACTCGTATATTATTTCATGCA
CTTAGGAAAATGGGGATTCCCACAATCTTTTTTATCAATAAGATTGACCAAAATGGAATT
GATTTATCAACGGTTTATCAGGATATTAAAGAGAAACTTTCTGCCGAAATTGTAATCAAA
CAGAAGGTAGAACTGTATCCTAATATGTGTGTGACGAACTTTACCGAATCTGAACAATGG
GATATGGTAATAGAAGGAAATGATTACCTTTTGGAGAAATATACGTCTGGGAAATTATTG
GAAGCATTAGAACTCGAACAAGAGGAAAGCATAAGATTTCATAATTGTTCCCTGTTCCCT
GTTTATCACGGAAGTGCAAAAAACAATATAGGGATTGATAACCTTATAGAAGTGATTACG
AATAAATTTTATTCATCAACACATCGAGGTCAGTCTGAACTTTGCGGAAAAGTTTTCAAA
ATTGAGTATTCGGAAAAAAGACAGCGTCTTGCATATATACGTCTTTATAGTGGCGTACTG
CATTTGCGAGATCCGGTTAGAATATCGGAAAAGGAAAAAATAAAAATTACAGAAATGTAT
ACTTCAATAAATGGTGAATTATGTAAAATCGATAAGGCTTATTCCGGGGAAATTGTTATT
TTGCAGAATGAGTTTTTGAAGTTAAATAGTGTTCTTGGAGATACAAAGCTATTGCCACAG
AGAGAGAGAATTGAAAATCCCCTCCCTCTGCTGCAAACGACTGTTGAACCGAGCAAACCT
CAACAAAGGGAAATGTTACTTGATGCACTTTTAGAAATCTCCGACAGTGACCCGCTTCTG
CGATATTATGTGGATTCTGCGACACATGAAATCATACTTTCTTTCTTAGGGAAAGTACAA
ATGGAAGTGACTTGTGCTCTGCTGCAAGAAAAGTATCATGTGGAGATAGAAATAAAAGAG
CCTACAGTCATTTATATGGAAAGACCGTTAAAAAAAGCAGAGTATACCATTCACATCGAA
GTTCCACCGAATCCTTTCTGGGCTTCCATTGGTCTATCTGTAGCACCGCTTCCATTAGGG
AGCGGAGTACAGTATGAGAGCTCGGTTTCTCTTGGATACTTAAATCAATCGTTTCAAAAT
GCAGTTATGGAGGGGATACGCTATGGCTGTGAACAAGGATTGTATGGTTGGAATGTGACG
GACTGTAAAATCTGTTTTAAGTATGGCTTATACTATAGCCCTGTTAGTACCCCAGCAGAT
TTTCGGATGCTTGCTCCTATTGTATTGGAACAAGTCTTAAAAAAAGCTGGAACAGAATTG
TTAGAGCCATATCTTAGTTTTAAAATTTATGCGCCACAGGAATATCTTTCACGAGCATAC
AACGATGCTCCTAAATATTGTGCGAACATCGTAGACACTCAATTGAAAAATAATGAGGTC
ATTCTTAGTGGAGAAATCCCTGCTCGGTGTATTCAAAAATATCGTAGTGATTTAACTTTC
TTTACAAATGGACGTAGTGTTTGTTTAACAGAGTTAAAAGGGTACCATGTTACTACCGGT
GAACCTGTTTGCCAGCCCCGTCGTCCAAATAGTCGGATAGATAAAGTACGATATATGTTC
AATAAAATAACTTAG
>86110|NG190|Neisseria_gonorrhoeae||Neisseria_gonorrhoeae:1-1935
ATGGAGGAAAATCACATGAAAATTATTAATATTGGAGTTTTAGCTCATGTTGATGCAGGA
AAAACTACCTTAACAGAAAGCTTATTATATAACAGTGGAGCGATTACAGAATTAGGAAGC
GTGGACAAAGGTACAACGAGGACGGATAATACGCTTTTAGAACGTCAGAGAGGAATTACA
ATTCAGACAGGAATAACCTCTTTTCAGTGGGAAAATACGAAGGTGAACATCATAGACACG
CCAGGACATATGGATTTCTTAGCAGAAGTATATCGTTCATTATCAGTTTTAGATGGGGCA
ATTCTACTGATTTCTGCAAAAGATGGCGTACAAGCACAAACTCGTATATTATTTCATGCA
CTTAGGAAAATGGGGATTCCCACAATCTTTTTTATCAATAAGATTGACCAAAATGGAATT
GATTTATCAACGGTTTATCAGGATATTAAAGAGAAACTTTCTGCCGAAATTGTAATCAAA
CAGAAGGTAGAACTGTATCCTAATATGTGTGTGACGAACTTTACCGAATCTGAACAATGG
GATATGGTAATAGAAGGAAATGATTACCTTTTGGAGAAATATACGTCTGGGAAATTATTG
GAAGCATTAGAACTCGAACAAGAGGAAAGCATAAGATTTCATAATTGTTCCCTGTTCCCT
GTTTATCACGGAAGTGCAAAAAACAATATAGGGATTGATAACCTTATAGAAGTGATTACG
AATAAATTTTATTCATCAACACATCGAGGTCAGTCTGAACTTTGCGGAAAAGTTTTCAAA
ATTGAGTATTCGGAAAAAAGACAGCGTCTTGCATATATACGTCTTTATAGTGGCGTACTG
CATTTGCGAGATCCGGTTAGAATATCGGAAAAGGAAAAAATAAAAATTACAGAAATGTAT
ACTTCAATAAATGGTGAATTATGTAAAATCGATAAGGCTTATTCCGGGGAAATTGTTATT
TTGCAGAATGAGTTTTTGAAGTTAAATAGTGTTCTTGGAGATACAAAGCTATTGCCACAG
AGAGAGAGAATTGAAAATCCCCTCCCTCTGCTGCAAACGACTGTTGAACCGAGCAAACCT
CAACAAAGGGAAATGTTACTTGATGCACTTTTAGAAATCTCCGACAGTGACCCGCTTCTG
CGATATTATGTGGATTCTGCGACACATGAAATCATACTTTCTTTCTTAGGGAAAGTACAA
ATGGAAGTGACTTGTGCTCTGCTGCAAGAAAAGTATCATGTGGAGATAGAAATAAAAGAG
CCTACAGTCATTTATATGGAAAGACCGTTAAAAAAAGCAGAGTATACCATTCACATCGAA
GTTCCACCGAATCCTTTCTGGGCTTCCATTGGTCTATCTGTAGCACCGCTTCCATTAGGG
AGCGGAGTACAGTATGAGAGCTCGGTTTCTCTTGGATACTTAAATCAATCGTTTCAAAAT
GCAGTTATGGAGGGGATACGCTATGGCTGTGAACAAGGATTGTATGGTTGGAATGTGACG
GACTGTAAAATCTGTTTTAAGTATGGCTTATACTATAGCCCTGTTAGTACCCCAGCAGAT
TTTCGGATGCTTGCTCCTATTGTATTGGAACAAGTCTTAAAAAAAGCTGGAACAGAATTG
TTAGAGCCATATCTTAGTTTTAAAATTTATGCGCCACAGGAATATCTTTCACGAGCATAC
AACGATGCTCCTAAATATTGTGCGAACATCGTAGACACTCAATTGAAAAATAATGAGGTC
ATTCTTAGTGGAGAAATCCCTGCTCGGTGTATTCAAAAATATCGTAGTGATTTAACTTTC
TTTACAAATGGACGTAGTGTTTGTTTAACAGAGTTAAAAGGGTACCATGTTACTACCGGT
GAACCTGTTTGCCAGCCCCGTCGTCCAAATAGTCGGATAGATAAAGTACGATATATGTTC
AATAAAATAACTTAG
>86111|NG232|Neisseria_gonorrhoeae||Neisseria_gonorrhoeae:1-1935
ATGGAGGAAAATCACATGAAAATTATTAATATTGGAGTTTTAGCTCATGTTGATGCAGGA
AAAACTACCTTAACAGAAAGCTTATTATATAACAGTGGAGCGATTACAGAATTAGGAAGC
GTGGACAAAGGTACAACGAGGACGGATAATACGCTTTTAGAACGTCAGAGAGGAATTACA
ATTCAGACAGGAATAACCTCTTTTCAGTGGGAAAATACGAAGGTGAACATCATAGACACG
CCAGGACATATGGATTTCTTAGCAGAAGTATATCGTTCATTATCAGTTTTAGATGGGGCA
ATTCTACTGATTTCTGCAAAAGATGGCGTACAAGCACAAACTCGTATATTATTTCATGCA
CTTAGGAAAATGGGGATTCCCACAATCTTTTTTATCAATAAGATTGACCAAAATGGAATT
GATTTATCAACGGTTTATCAGGATATTAAAGAGAAACTTTCTGCCGAAATTGTAATCAAA
CAGAAGGTAGAACTGTATCCTAATATGTGTGTGACGAACTTTACCGAATCTGAACAATGG
GATATGGTAATAGAAGGAAATGATTACCTTTTGGAGAAATATACGTCTGGGAAATTATTG
GAAGCATTAGAACTCGAACAAGAGGAAAGCATAAGATTTCATAATTGTTCCCTGTTCCCT
GTTTATCACGGAAGTGCAAAAAACAATATAGGGATTGATAACCTTATAGAAGTGATTACG
AATAAATTTTATTCATCAACACATCGAGGTCAGTCTGAACTTTGCGGAAAAGTTTTCAAA
ATTGAGTATTCGGAAAAAAGACAGCGTCTTGCATATATACGTCTTTATAGTGGCGTACTG
CATTTGCGAGATCCGGTTAGAATATCGGAAAAGGAAAAAATAAAAATTACAGAAATGTAT
ACTTCAATAAATGGTGAATTATGTAAAATCGATAAGGCTTATTCCGGGGAAATTGTTATT
TTGCAGAATGAGTTTTTGAAGTTAAATAGTGTTCTTGGAGATACAAAGCTATTGCCACAG
AGAGAGAGAATTGAAAATCCCCTCCCTCTGCTGCAAACGACTGTTGAACCGAGCAAACCT
CAACAAAGGGAAATGTTACTTGATGCACTTTTAGAAATCTCCGACAGTGACCCGCTTCTG
CGATATTATGTGGATTCTGCGACACATGAAATCATACTTTCTTTCTTAGGGAAAGTACAA
ATGGAAGTGACTTGTGCTCTGCTGCAAGAAAAGTATCATGTGGAGATAGAAATAAAAGAG
CCTACAGTCATTTATATGGAAAGACCGTTAAAAAAAGCAGAGTATACCATTCACATCGAA
GTTCCACCGAATCCTTTCTGGGCTTCCATTGGTCTATCTGTAGCACCGCTTCCATTAGGG
AGCGGAGTACAGTATGAGAGCTCGGTTTCTCTTGGATACTTAAATCAATCGTTTCAAAAT
GCAGTTATGGAGGGGATACGCTATGGCTGTGAACAAGGATTGTATGGTTGGAATGTGACG
GACTGTAAAATCTGTTTTAAGTATGGCTTATACTATAGCCCTGTTAGTACCCCAGCAGAT
TTTCGGATGCTTGCTCCTATTGTATTGGAACAAGTCTTAAAAAAAGCTGGAACAGAATTG
TTAGAGCCATATCTTAGTTTTAAAATTTATGCGCCACAGGAATATCTTTCACGAGCATAC
AACGATGCTCCTAAATATTGTGCGAACATCGTAGACACTCAATTGAAAAATAATGAGGTC
ATTCTTAGTGGAGAAATCCCTGCTCGGTGTATTCAAAAATATCGTAGTGATTTAACTTTC
TTTACAAATGGACGTAGTGTTTGTTTAACAGAGTTAAAAGGGTACCATGTTACTACCGGT
GAACCTGTTTGCCAGCCCCGTCGTCCAAATAGTCGGATAGATAAAGTACGATATATGTTC
AATAAAATAACTTAG
>86112|NG231|Neisseria_gonorrhoeae||Neisseria_gonorrhoeae:1-1935
ATGGAGGAAAATCACATGAAAATTATTAATATTGGAGTTTTAGCTCATGTTGATGCAGGA
AAAACTACCTTAACAGAAAGCTTATTATATAACAGTGGAGCGATTACAGAATTAGGAAGC
GTGGACAAAGGTACAACGAGGACGGATAATACGCTTTTAGAACGTCAGAGAGGAATTACA
ATTCAGACAGGAATAACCTCTTTTCAGTGGGAAAATACGAAGGTGAACATCATAGACACG
CCAGGACATATGGATTTCTTAGCAGAAGTATATCGTTCATTATCAGTTTTAGATGGGGCA
ATTCTACTGATTTCTGCAAAAGATGGCGTACAAGCACAAACTCGTATATTATTTCATGCA
CTTAGGAAAATGGGGATTCCCACAATCTTTTTTATCAATAAGATTGACCAAAATGGAATT
GATTTATCAACGGTTTATCAGGATATTAAAGAGAAACTTTCTGCCGAAATTGTAATCAAA
CAGAAGGTAGAACTGTATCCTAATATGTGTGTGACGAACTTTACCGAATCTGAACAATGG
GATATGGTAATAGAAGGAAATGATTACCTTTTGGAGAAATATACGTCTGGGAAATTATTG
GAAGCATTAGAACTCGAACAAGAGGAAAGCATAAGATTTCATAATTGTTCCCTGTTCCCT
GTTTATCACGGAAGTGCAAAAAACAATATAGGGATTGATAACCTTATAGAAGTGATTACG
AATAAATTTTATTCATCAACACATCGAGGTCAGTCTGAACTTTGCGGAAAAGTTTTCAAA
ATTGAGTATTCGGAAAAAAGACAGCGTCTTGCATATATACGTCTTTATAGTGGCGTACTG
CATTTGCGAGATCCGGTTAGAATATCGGAAAAGGAAAAAATAAAAATTACAGAAATGTAT
ACTTCAATAAATGGTGAATTATGTAAAATCGATAAGGCTTATTCCGGGGAAATTGTTATT
TTGCAGAATGAGTTTTTGAAGTTAAATAGTGTTCTTGGAGATACAAAGCTATTGCCACAG
AGAGAGAGAATTGAAAATCCCCTCCCTCTGCTGCAAACGACTGTTGAACCGAGCAAACCT
CAACAAAGGGAAATGTTACTTGATGCACTTTTAGAAATCTCCGACAGTGACCCGCTTCTG
CGATATTATGTGGATTCTGCGACACATGAAATCATACTTTCTTTCTTAGGGAAAGTACAA
ATGGAAGTGACTTGTGCTCTGCTGCAAGAAAAGTATCATGTGGAGATAGAAATAAAAGAG
CCTACAGTCATTTATATGGAAAGACCGTTAAAAAAAGCAGAGTATACCATTCACATCGAA
GTTCCACCGAATCCTTTCTGGGCTTCCATTGGTCTATCTGTAGCACCGCTTCCATTAGGG
AGCGGAGTACAGTATGAGAGCTCGGTTTCTCTTGGATACTTAAATCAATCGTTTCAAAAT
GCAGTTATGGAGGGGATACGCTATGGCTGTGAACAAGGATTGTATGGTTGGAATGTGACG
GACTGTAAAATCTGTTTTAAGTATGGCTTATACTATAGCCCTGTTAGTACCCCAGCAGAT
TTTCGGATGCTTGCTCCTATTGTATTGGAACAAGTCTTAAAAAAAGCTGGAACAGAATTG
TTAGAGCCATATCTTAGTTTTAAAATTTATGCGCCACAGGAATATCTTTCACGAGCATAC
AACGATGCTCCTAAATATTGTGCGAACATCGTAGACACTCAATTGAAAAATAATGAGGTC
ATTCTTAGTGGAGAAATCCCTGCTCGGTGTATTCAAAAATATCGTAGTGATTTAACTTTC
TTTACAAATGGACGTAGTGTTTGTTTAACAGAGTTAAAAGGGTACCATGTTACTACCGGT
GAACCTGTTTGCCAGCCCCGTCGTCCAAATAGTCGGATAGATAAAGTACGATATATGTTC
AATAAAATAACTTAG
>86118|NG361|Neisseria_gonorrhoeae||Neisseria_gonorrhoeae:1-1935
ATGGAGGAAAATCACATGAAAATTATTAATATTGGAGTTTTAGCTCATGTTGATGCAGGA
AAAACTACCTTAACAGAAAGCTTATTATATAACAGTGGAGCGATTACAGAATTAGGAAGC
GTGGACAAAGGTACAACGAGGACGGATAATACGCTTTTAGAACGTCAGAGAGGAATTACA
ATTCAGACAGGAATAACCTCTTTTCAGTGGGAAAATACGAAGGTGAACATCATAGACACG
CCAGGACATATGGATTTCTTAGCAGAAGTATATCGTTCATTATCAGTTTTAGATGGGGCA
ATTCTACTGATTTCTGCAAAAGATGGCGTACAAGCACAAACTCGTATATTATTTCATGCA
CTTAGGAAAATGGGGATTCCCACAATCTTTTTTATCAATAAGATTGACCAAAATGGAATT
GATTTATCAACGGTTTATCAGGATATTAAAGAGAAACTTTCTGCCGAAATTGTAATCAAA
CAGAAGGTAGAACTGTATCCTAATATGTGTGTGACGAACTTTACCGAATCTGAACAATGG
GATATGGTAATAGAAGGAAATGATTACCTTTTGGAGAAATATACGTCTGGGAAATTATTG
GAAGCATTAGAACTCGAACAAGAGGAAAGCATAAGATTTCATAATTGTTCCCTGTTCCCT
GTTTATCACGGAAGTGCAAAAAACAATATAGGGATTGATAACCTTATAGAAGTGATTACG
AATAAATTTTATTCATCAACACATCGAGGTCAGTCTGAACTTTGCGGAAAAGTTTTCAAA
ATTGAGTATTCGGAAAAAAGACAGCGTCTTGCATATATACGTCTTTATAGTGGCGTACTG
CATTTGCGAGATCCGGTTAGAATATCGGAAAAGGAAAAAATAAAAATTACAGAAATGTAT
ACTTCAATAAATGGTGAATTATGTAAAATCGATAAGGCTTATTCCGGGGAAATTGTTATT
TTGCAGAATGAGTTTTTGAAGTTAAATAGTGTTCTTGGAGATACAAAGCTATTGCCACAG
AGAGAGAGAATTGAAAATCCCCTCCCTCTGCTGCAAACGACTGTTGAACCGAGCAAACCT
CAACAAAGGGAAATGTTACTTGATGCACTTTTAGAAATCTCCGACAGTGACCCGCTTCTG
CGATATTATGTGGATTCTGCGACACATGAAATCATACTTTCTTTCTTAGGGAAAGTACAA
ATGGAAGTGACTTGTGCTCTGCTGCAAGAAAAGTATCATGTGGAGATAGAAATAAAAGAG
CCTACAGTCATTTATATGGAAAGACCGTTAAAAAAAGCAGAGTATACCATTCACATCGAA
GTTCCACCGAATCCTTTCTGGGCTTCCATTGGTCTATCTGTAGCACCGCTTCCATTAGGG
AGCGGAGTACAGTATGAGAGCTCGGTTTCTCTTGGATACTTAAATCAATCGTTTCAAAAT
GCAGTTATGGAGGGGATACGCTATGGCTGTGAACAAGGATTGTATGGTTGGAATGTGACG
GACTGTAAAATCTGTTTTAAGTATGGCTTATACTATAGCCCTGTTAGTACCCCAGCAGAT
TTTCGGATGCTTGCTCCTATTGTATTGGAACAAGTCTTAAAAAAAGCTGGAACAGAATTG
TTAGAGCCATATCTTAGTTTTAAAATTTATGCGCCACAGGAATATCTTTCACGAGCATAC
AACGATGCTCCTAAATATTGTGCGAACATCGTAGACACTCAATTGAAAAATAATGAGGTC
ATTCTTAGTGGAGAAATCCCTGCTCGGTGTATTCAAAAATATCGTAGTGATTTAACTTTC
TTTACAAATGGACGTAGTGTTTGTTTAACAGAGTTAAAAGGGTACCATGTTACTACCGGT
GAACCTGTTTGCCAGCCCCGTCGTCCAAATAGTCGGATAGATAAAGTACGATATATGTTC
AATAAAATAACTTAG
>86120|NG355|Neisseria_gonorrhoeae||Neisseria_gonorrhoeae:1-1935
ATGGAGGAAAATCACATGAAAATTATTAATATTGGAGTTTTAGCTCATGTTGATGCAGGA
AAAACTACCTTAACAGAAAGCTTATTATATAACAGTGGAGCGATTACAGAATTAGGAAGC
GTGGACAAAGGTACAACGAGGACGGATAATACGCTTTTAGAACGTCAGAGAGGAATTACA
ATTCAGACAGGAATAACCTCTTTTCAGTGGGAAAATACGAAGGTGAACATCATAGACACG
CCAGGACATATGGATTTCTTAGCAGAAGTATATCGTTCATTATCAGTTTTAGATGGGGCA
ATTCTACTGATTTCTGCAAAAGATGGCGTACAAGCACAAACTCGTATATTATTTCATGCA
CTTAGGAAAATGGGGATTCCCACAATCTTTTTTATCAATAAGATTGACCAAAATGGAATT
GATTTATCAACGGTTTATCAGGATATTAAAGAGAAACTTTCTGCCGAAATTGTAATCAAA
CAGAAGGTAGAACTGTATCCTAATATGTGTGTGACGAACTTTACCGAATCTGAACAATGG
GATATGGTAATAGAAGGAAATGATTACCTTTTGGAGAAATATACGTCTGGGAAATTATTG
GAAGCATTAGAACTCGAACAAGAGGAAAGCATAAGATTTCATAATTGTTCCCTGTTCCCT
GTTTATCACGGAAGTGCAAAAAACAATATAGGGATTGATAACCTTATAGAAGTGATTACG
AATAAATTTTATTCATCAACACATCGAGGTCAGTCTGAACTTTGCGGAAAAGTTTTCAAA
ATTGAGTATTCGGAAAAAAGACAGCGTCTTGCATATATACGTCTTTATAGTGGCGTACTG
CATTTGCGAGATCCGGTTAGAATATCGGAAAAGGAAAAAATAAAAATTACAGAAATGTAT
ACTTCAATAAATGGTGAATTATGTAAAATCGATAAGGCTTATTCCGGGGAAATTGTTATT
TTGCAGAATGAGTTTTTGAAGTTAAATAGTGTTCTTGGAGATACAAAGCTATTGCCACAG
AGAGAGAGAATTGAAAATCCCCTCCCTCTGCTGCAAACGACTGTTGAACCGAGCAAACCT
CAACAAAGGGAAATGTTACTTGATGCACTTTTAGAAATCTCCGACAGTGACCCGCTTCTG
CGATATTATGTGGATTCTGCGACACATGAAATCATACTTTCTTTCTTAGGGAAAGTACAA
ATGGAAGTGACTTGTGCTCTGCTGCAAGAAAAGTATCATGTGGAGATAGAAATAAAAGAG
CCTACAGTCATTTATATGGAAAGACCGTTAAAAAAAGCAGAGTATACCATTCACATCGAA
GTTCCACCGAATCCTTTCTGGGCTTCCATTGGTCTATCTGTAGCACCGCTTCCATTAGGG
AGCGGAGTACAGTATGAGAGCTCGGTTTCTCTTGGATACTTAAATCAATCGTTTCAAAAT
GCAGTTATGGAGGGGATACGCTATGGCTGTGAACAAGGATTGTATGGTTGGAATGTGACG
GACTGTAAAATCTGTTTTAAGTATGGCTTATACTATAGCCCTGTTAGTACCCCAGCAGAT
TTTCGGATGCTTGCTCCTATTGTATTGGAACAAGTCTTAAAAAAAGCTGGAACAGAATTG
TTAGAGCCATATCTTAGTTTTAAAATTTATGCGCCACAGGAATATCTTTCACGAGCATAC
AACGATGCTCCTAAATATTGTGCGAACATCGTAGACACTCAATTGAAAAATAATGAGGTC
ATTCTTAGTGGAGAAATCCCTGCTCGGTGTATTCAAAAATATCGTAGTGATTTAACTTTC
TTTACAAATGGACGTAGTGTTTGTTTAACAGAGTTAAAAGGGTACCATGTTACTACCGGT
GAACCTGTTTGCCAGCCCCGTCGTCCAAATAGTCGGATAGATAAAGTACGATATATGTTC
AATAAAATAACTTAG
>86121|NG358|Neisseria_gonorrhoeae||Neisseria_gonorrhoeae:1-1935
ATGGAGGAAAATCACATGAAAATTATTAATATTGGAGTTTTAGCTCATGTTGATGCAGGA
AAAACTACCTTAACAGAAAGCTTATTATATAACAGTGGAGCGATTACAGAATTAGGAAGC
GTGGACAAAGGTACAACGAGGACGGATAATACGCTTTTAGAACGTCAGAGAGGAATTACA
ATTCAGACAGGAATAACCTCTTTTCAGTGGGAAAATACGAAGGTGAACATCATAGACACG
CCAGGACATATGGATTTCTTAGCAGAAGTATATCGTTCATTATCAGTTTTAGATGGGGCA
ATTCTACTGATTTCTGCAAAAGATGGCGTACAAGCACAAACTCGTATATTATTTCATGCA
CTTAGGAAAATGGGGATTCCCACAATCTTTTTTATCAATAAGATTGACCAAAATGGAATT
GATTTATCAACGGTTTATCAGGATATTAAAGAGAAACTTTCTGCCGAAATTGTAATCAAA
CAGAAGGTAGAACTGTATCCTAATATGTGTGTGACGAACTTTACCGAATCTGAACAATGG
GATATGGTAATAGAAGGAAATGATTACCTTTTGGAGAAATATACGTCTGGGAAATTATTG
GAAGCATTAGAACTCGAACAAGAGGAAAGCATAAGATTTCATAATTGTTCCCTGTTCCCT
GTTTATCACGGAAGTGCAAAAAACAATATAGGGATTGATAACCTTATAGAAGTGATTACG
AATAAATTTTATTCATCAACACATCGAGGTCAGTCTGAACTTTGCGGAAAAGTTTTCAAA
ATTGAGTATTCGGAAAAAAGACAGCGTCTTGCATATATACGTCTTTATAGTGGCGTACTG
CATTTGCGAGATCCGGTTAGAATATCGGAAAAGGAAAAAATAAAAATTACAGAAATGTAT
ACTTCAATAAATGGTGAATTATGTAAAATCGATAAGGCTTATTCCGGGGAAATTGTTATT
TTGCAGAATGAGTTTTTGAAGTTAAATAGTGTTCTTGGAGATACAAAGCTATTGCCACAG
AGAGAGAGAATTGAAAATCCCCTCCCTCTGCTGCAAACGACTGTTGAACCGAGCAAACCT
CAACAAAGGGAAATGTTACTTGATGCACTTTTAGAAATCTCCGACAGTGACCCGCTTCTG
CGATATTATGTGGATTCTGCGACACATGAAATCATACTTTCTTTCTTAGGGAAAGTACAA
ATGGAAGTGACTTGTGCTCTGCTGCAAGAAAAGTATCATGTGGAGATAGAAATAAAAGAG
CCTACAGTCATTTATATGGAAAGACCGTTAAAAAAAGCAGAGTATACCATTCACATCGAA
GTTCCACCGAATCCTTTCTGGGCTTCCATTGGTCTATCTGTAGCACCGCTTCCATTAGGG
AGCGGAGTACAGTATGAGAGCTCGGTTTCTCTTGGATACTTAAATCAATCGTTTCAAAAT
GCAGTTATGGAGGGGATACGCTATGGCTGTGAACAAGGATTGTATGGTTGGAATGTGACG
GACTGTAAAATCTGTTTTAAGTATGGCTTATACTATAGCCCTGTTAGTACCCCAGCAGAT
TTTCGGATGCTTGCTCCTATTGTATTGGAACAAGTCTTAAAAAAAGCTGGAACAGAATTG
TTAGAGCCATATCTTAGTTTTAAAATTTATGCGCCACAGGAATATCTTTCACGAGCATAC
AACGATGCTCCTAAATATTGTGCGAACATCGTAGACACTCAATTGAAAAATAATGAGGTC
ATTCTTAGTGGAGAAATCCCTGCTCGGTGTATTCAAAAATATCGTAGTGATTTAACTTTC
TTTACAAATGGACGTAGTGTTTGTTTAACAGAGTTAAAAGGGTACCATGTTACTACCGGT
GAACCTGTTTGCCAGCCCCGTCGTCCAAATAGTCGGATAGATAAAGTACGATATATGTTC
AATAAAATAACTTAG
>86125|NG174|Neisseria_gonorrhoeae||Neisseria_gonorrhoeae:1-1935
ATGGAGGAAAATCACATGAAAATTATTAATATTGGAGTTTTAGCTCATGTTGATGCAGGA
AAAACTACCTTAACAGAAAGCTTATTATATAACAGTGGAGCGATTACAGAATTAGGAAGC
GTGGACAAAGGTACAACGAGGACGGATAATACGCTTTTAGAACGTCAGAGAGGAATTACA
ATTCAGACAGGAATAACCTCTTTTCAGTGGGAAAATACGAAGGTGAACATCATAGACACG
CCAGGACATATGGATTTCTTAGCAGAAGTATATCGTTCATTATCAGTTTTAGATGGGGCA
ATTCTACTGATTTCTGCAAAAGATGGCGTACAAGCACAAACTCGTATATTATTTCATGCA
CTTAGGAAAATGGGGATTCCCACAATCTTTTTTATCAATAAGATTGACCAAAATGGAATT
GATTTATCAACGGTTTATCAGGATATTAAAGAGAAACTTTCTGCCGAAATTGTAATCAAA
CAGAAGGTAGAACTGTATCCTAATATGTGTGTGACGAACTTTACCGAATCTGAACAATGG
GATATGGTAATAGAAGGAAATGATTACCTTTTGGAGAAATATACGTCTGGGAAATTATTG
GAAGCATTAGAACTCGAACAAGAGGAAAGCATAAGATTTCATAATTGTTCCCTGTTCCCT
GTTTATCACGGAAGTGCAAAAAACAATATAGGGATTGATAACCTTATAGAAGTGATTACG
AATAAATTTTATTCATCAACACATCGAGGTCAGTCTGAACTTTGCGGAAAAGTTTTCAAA
ATTGAGTATTCGGAAAAAAGACAGCGTCTTGCATATATACGTCTTTATAGTGGCGTACTG
CATTTGCGAGATCCGGTTAGAATATCGGAAAAGGAAAAAATAAAAATTACAGAAATGTAT
ACTTCAATAAATGGTGAATTATGTAAAATCGATAAGGCTTATTCCGGGGAAATTGTTATT
TTGCAGAATGAGTTTTTGAAGTTAAATAGTGTTCTTGGAGATACAAAGCTATTGCCACAG
AGAGAGAGAATTGAAAATCCCCTCCCTCTGCTGCAAACGACTGTTGAACCGAGCAAACCT
CAACAAAGGGAAATGTTACTTGATGCACTTTTAGAAATCTCCGACAGTGACCCGCTTCTG
CGATATTATGTGGATTCTGCGACACATGAAATCATACTTTCTTTCTTAGGGAAAGTACAA
ATGGAAGTGACTTGTGCTCTGCTGCAAGAAAAGTATCATGTGGAGATAGAAATAAAAGAG
CCTACAGTCATTTATATGGAAAGACCGTTAAAAAAAGCAGAGTATACCATTCACATCGAA
GTTCCACCGAATCCTTTCTGGGCTTCCATTGGTCTATCTGTAGCACCGCTTCCATTAGGG
AGCGGAGTACAGTATGAGAGCTCGGTTTCTCTTGGATACTTAAATCAATCGTTTCAAAAT
GCAGTTATGGAGGGGATACGCTATGGCTGTGAACAAGGATTGTATGGTTGGAATGTGACG
GACTGTAAAATCTGTTTTAAGTATGGCTTATACTATAGCCCTGTTAGTACCCCAGCAGAT
TTTCGGATGCTTGCTCCTATTGTATTGGAACAAGTCTTAAAAAAAGCTGGAACAGAATTG
TTAGAGCCATATCTTAGTTTTAAAATTTATGCGCCACAGGAATATCTTTCACGAGCATAC
AACGATGCTCCTAAATATTGTGCGAACATCGTAGACACTCAATTGAAAAATAATGAGGTC
ATTCTTAGTGGAGAAATCCCTGCTCGGTGTATTCAAAAATATCGTAGTGATTTAACTTTC
TTTACAAATGGACGTAGTGTTTGTTTAACAGAGTTAAAAGGGTACCATGTTACTACCGGT
GAACCTGTTTGCCAGCCCCGTCGTCCAAATAGTCGGATAGATAAAGTACGATATATGTTC
AATAAAATAACTTAG
>86137|NG387|Neisseria_gonorrhoeae||Neisseria_gonorrhoeae:1-1935
ATGGAGGAAAATCACATGAAAATTATTAATATTGGAGTTTTAGCTCATGTTGATGCAGGA
AAAACTACCTTAACAGAAAGCTTATTATATAACAGTGGAGCGATTACAGAATTAGGAAGC
GTGGACAAAGGTACAACGAGGACGGATAATACGCTTTTAGAACGTCAGAGAGGAATTACA
ATTCAGACAGGAATAACCTCTTTTCAGTGGGAAAATACGAAGGTGAACATCATAGACACG
CCAGGACATATGGATTTCTTAGCAGAAGTATATCGTTCATTATCAGTTTTAGATGGGGCA
ATTCTACTGATTTCTGCAAAAGATGGCGTACAAGCACAAACTCGTATATTATTTCATGCA
CTTAGGAAAATGGGGATTCCCACAATCTTTTTTATCAATAAGATTGACCAAAATGGAATT
GATTTATCAACGGTTTATCAGGATATTAAAGAGAAACTTTCTGCCGAAATTGTAATCAAA
CAGAAGGTAGAACTGTATCCTAATATGTGTGTGACGAACTTTACCGAATCTGAACAATGG
GATATGGTAATAGAAGGAAATGATTACCTTTTGGAGAAATATACGTCTGGGAAATTATTG
GAAGCATTAGAACTCGAACAAGAGGAAAGCATAAGATTTCATAATTGTTCCCTGTTCCCT
GTTTATCACGGAAGTGCAAAAAACAATATAGGGATTGATAACCTTATAGAAGTGATTACG
AATAAATTTTATTCATCAACACATCGAGGTCAGTCTGAACTTTGCGGAAAAGTTTTCAAA
ATTGAGTATTCGGAAAAAAGACAGCGTCTTGCATATATACGTCTTTATAGTGGCGTACTG
CATTTGCGAGATCCGGTTAGAATATCGGAAAAGGAAAAAATAAAAATTACAGAAATGTAT
ACTTCAATAAATGGTGAATTATGTAAAATCGATAAGGCTTATTCCGGGGAAATTGTTATT
TTGCAGAATGAGTTTTTGAAGTTAAATAGTGTTCTTGGAGATACAAAGCTATTGCCACAG
AGAGAGAGAATTGAAAATCCCCTCCCTCTGCTGCAAACGACTGTTGAACCGAGCAAACCT
CAACAAAGGGAAATGTTACTTGATGCACTTTTAGAAATCTCCGACAGTGACCCGCTTCTG
CGATATTATGTGGATTCTGCGACACATGAAATCATACTTTCTTTCTTAGGGAAAGTACAA
ATGGAAGTGACTTGTGCTCTGCTGCAAGAAAAGTATCATGTGGAGATAGAAATAAAAGAG
CCTACAGTCATTTATATGGAAAGACCGTTAAAAAAAGCAGAGTATACCATTCACATCGAA
GTTCCACCGAATCCTTTCTGGGCTTCCATTGGTCTATCTGTAGCACCGCTTCCATTAGGG
AGCGGAGTACAGTATGAGAGCTCGGTTTCTCTTGGATACTTAAATCAATCGTTTCAAAAT
GCAGTTATGGAGGGGATACGCTATGGCTGTGAACAAGGATTGTATGGTTGGAATGTGACG
GACTGTAAAATCTGTTTTAAGTATGGCTTATACTATAGCCCTGTTAGTACCCCAGCAGAT
TTTCGGATGCTTGCTCCTATTGTATTGGAACAAGTCTTAAAAAAAGCTGGAACAGAATTG
TTAGAGCCATATCTTAGTTTTAAAATTTATGCGCCACAGGAATATCTTTCACGAGCATAC
AACGATGCTCCTAAATATTGTGCGAACATCGTAGACACTCAATTGAAAAATAATGAGGTC
ATTCTTAGTGGAGAAATCCCTGCTCGGTGTATTCAAAAATATCGTAGTGATTTAACTTTC
TTTACAAATGGACGTAGTGTTTGTTTAACAGAGTTAAAAGGGTACCATGTTACTACCGGT
GAACCTGTTTGCCAGCCCCGTCGTCCAAATAGTCGGATAGATAAAGTACGATATATGTTC
AATAAAATAACTTAG
>86139|NG385|Neisseria_gonorrhoeae||Neisseria_gonorrhoeae:1-1935
ATGGAGGAAAATCACATGAAAATTATTAATATTGGAGTTTTAGCTCATGTTGATGCAGGA
AAAACTACCTTAACAGAAAGCTTATTATATAACAGTGGAGCGATTACAGAATTAGGAAGC
GTGGACAAAGGTACAACGAGGACGGATAATACGCTTTTAGAACGTCAGAGAGGAATTACA
ATTCAGACAGGAATAACCTCTTTTCAGTGGGAAAATACGAAGGTGAACATCATAGACACG
CCAGGACATATGGATTTCTTAGCAGAAGTATATCGTTCATTATCAGTTTTAGATGGGGCA
ATTCTACTGATTTCTGCAAAAGATGGCGTACAAGCACAAACTCGTATATTATTTCATGCA
CTTAGGAAAATGGGGATTCCCACAATCTTTTTTATCAATAAGATTGACCAAAATGGAATT
GATTTATCAACGGTTTATCAGGATATTAAAGAGAAACTTTCTGCCGAAATTGTAATCAAA
CAGAAGGTAGAACTGTATCCTAATATGTGTGTGACGAACTTTACCGAATCTGAACAATGG
GATATGGTAATAGAAGGAAATGATTACCTTTTGGAGAAATATACGTCTGGGAAATTATTG
GAAGCATTAGAACTCGAACAAGAGGAAAGCATAAGATTTCATAATTGTTCCCTGTTCCCT
GTTTATCACGGAAGTGCAAAAAACAATATAGGGATTGATAACCTTATAGAAGTGATTACG
AATAAATTTTATTCATCAACACATCGAGGTCAGTCTGAACTTTGCGGAAAAGTTTTCAAA
ATTGAGTATTCGGAAAAAAGACAGCGTCTTGCATATATACGTCTTTATAGTGGCGTACTG
CATTTGCGAGATCCGGTTAGAATATCGGAAAAGGAAAAAATAAAAATTACAGAAATGTAT
ACTTCAATAAATGGTGAATTATGTAAAATCGATAAGGCTTATTCCGGGGAAATTGTTATT
TTGCAGAATGAGTTTTTGAAGTTAAATAGTGTTCTTGGAGATACAAAGCTATTGCCACAG
AGAGAGAGAATTGAAAATCCCCTCCCTCTGCTGCAAACGACTGTTGAACCGAGCAAACCT
CAACAAAGGGAAATGTTACTTGATGCACTTTTAGAAATCTCCGACAGTGACCCGCTTCTG
CGATATTATGTGGATTCTGCGACACATGAAATCATACTTTCTTTCTTAGGGAAAGTACAA
ATGGAAGTGACTTGTGCTCTGCTGCAAGAAAAGTATCATGTGGAGATAGAAATAAAAGAG
CCTACAGTCATTTATATGGAAAGACCGTTAAAAAAAGCAGAGTATACCATTCACATCGAA
GTTCCACCGAATCCTTTCTGGGCTTCCATTGGTCTATCTGTAGCACCGCTTCCATTAGGG
AGCGGAGTACAGTATGAGAGCTCGGTTTCTCTTGGATACTTAAATCAATCGTTTCAAAAT
GCAGTTATGGAGGGGATACGCTATGGCTGTGAACAAGGATTGTATGGTTGGAATGTGACG
GACTGTAAAATCTGTTTTAAGTATGGCTTATACTATAGCCCTGTTAGTACCCCAGCAGAT
TTTCGGATGCTTGCTCCTATTGTATTGGAACAAGTCTTAAAAAAAGCTGGAACAGAATTG
TTAGAGCCATATCTTAGTTTTAAAATTTATGCGCCACAGGAATATCTTTCACGAGCATAC
AACGATGCTCCTAAATATTGTGCGAACATCGTAGACACTCAATTGAAAAATAATGAGGTC
ATTCTTAGTGGAGAAATCCCTGCTCGGTGTATTCAAAAATATCGTAGTGATTTAACTTTC
TTTACAAATGGACGTAGTGTTTGTTTAACAGAGTTAAAAGGGTACCATGTTACTACCGGT
GAACCTGTTTGCCAGCCCCGTCGTCCAAATAGTCGGATAGATAAAGTACGATATATGTTC
AATAAAATAACTTAG
>86141|NG391|Neisseria_gonorrhoeae||Neisseria_gonorrhoeae:1-1935
ATGGAGGAAAATCACATGAAAATTATTAATATTGGAGTTTTAGCTCATGTTGATGCAGGA
AAAACTACCTTAACAGAAAGCTTATTATATAACAGTGGAGCGATTACAGAATTAGGAAGC
GTGGACAAAGGTACAACGAGGACGGATAATACGCTTTTAGAACGTCAGAGAGGAATTACA
ATTCAGACAGGAATAACCTCTTTTCAGTGGGAAAATACGAAGGTGAACATCATAGACACG
CCAGGACATATGGATTTCTTAGCAGAAGTATATCGTTCATTATCAGTTTTAGATGGGGCA
ATTCTACTGATTTCTGCAAAAGATGGCGTACAAGCACAAACTCGTATATTATTTCATGCA
CTTAGGAAAATGGGGATTCCCACAATCTTTTTTATCAATAAGATTGACCAAAATGGAATT
GATTTATCAACGGTTTATCAGGATATTAAAGAGAAACTTTCTGCCGAAATTGTAATCAAA
CAGAAGGTAGAACTGTATCCTAATATGTGTGTGACGAACTTTACCGAATCTGAACAATGG
GATATGGTAATAGAAGGAAATGATTACCTTTTGGAGAAATATACGTCTGGGAAATTATTG
GAAGCATTAGAACTCGAACAAGAGGAAAGCATAAGATTTCATAATTGTTCCCTGTTCCCT
GTTTATCACGGAAGTGCAAAAAACAATATAGGGATTGATAACCTTATAGAAGTGATTACG
AATAAATTTTATTCATCAACACATCGAGGTCAGTCTGAACTTTGCGGAAAAGTTTTCAAA
ATTGAGTATTCGGAAAAAAGACAGCGTCTTGCATATATACGTCTTTATAGTGGCGTACTG
CATTTGCGAGATCCGGTTAGAATATCGGAAAAGGAAAAAATAAAAATTACAGAAATGTAT
ACTTCAATAAATGGTGAATTATGTAAAATCGATAAGGCTTATTCCGGGGAAATTGTTATT
TTGCAGAATGAGTTTTTGAAGTTAAATAGTGTTCTTGGAGATACAAAGCTATTGCCACAG
AGAGAGAGAATTGAAAATCCCCTCCCTCTGCTGCAAACGACTGTTGAACCGAGCAAACCT
CAACAAAGGGAAATGTTACTTGATGCACTTTTAGAAATCTCCGACAGTGACCCGCTTCTG
CGATATTATGTGGATTCTGCGACACATGAAATCATACTTTCTTTCTTAGGGAAAGTACAA
ATGGAAGTGACTTGTGCTCTGCTGCAAGAAAAGTATCATGTGGAGATAGAAATAAAAGAG
CCTACAGTCATTTATATGGAAAGACCGTTAAAAAAAGCAGAGTATACCATTCACATCGAA
GTTCCACCGAATCCTTTCTGGGCTTCCATTGGTCTATCTGTAGCACCGCTTCCATTAGGG
AGCGGAGTACAGTATGAGAGCTCGGTTTCTCTTGGATACTTAAATCAATCGTTTCAAAAT
GCAGTTATGGAGGGGATACGCTATGGCTGTGAACAAGGATTGTATGGTTGGAATGTGACG
GACTGTAAAATCTGTTTTAAGTATGGCTTATACTATAGCCCTGTTAGTACCCCAGCAGAT
TTTCGGATGCTTGCTCCTATTGTATTGGAACAAGTCTTAAAAAAAGCTGGAACAGAATTG
TTAGAGCCATATCTTAGTTTTAAAATTTATGCGCCACAGGAATATCTTTCACGAGCATAC
AACGATGCTCCTAAATATTGTGCGAACATCGTAGACACTCAATTGAAAAATAATGAGGTC
ATTCTTAGTGGAGAAATCCCTGCTCGGTGTATTCAAAAATATCGTAGTGATTTAACTTTC
TTTACAAATGGACGTAGTGTTTGTTTAACAGAGTTAAAAGGGTACCATGTTACTACCGGT
GAACCTGTTTGCCAGCCCCGTCGTCCAAATAGTCGGATAGATAAAGTACGATATATGTTC
AATAAAATAACTTAG
>86147|NG160|Neisseria_gonorrhoeae||Neisseria_gonorrhoeae:1-1935
ATGGAGGAAAATCACATGAAAATTATTAATATTGGAGTTTTAGCTCATGTTGATGCAGGA
AAAACTACCTTAACAGAAAGCTTATTATATAACAGTGGAGCGATTACAGAATTAGGAAGC
GTGGACAAAGGTACAACGAGGACGGATAATACGCTTTTAGAACGTCAGAGAGGAATTACA
ATTCAGACAGGAATAACCTCTTTTCAGTGGGAAAATACGAAGGTGAACATCATAGACACG
CCAGGACATATGGATTTCTTAGCAGAAGTATATCGTTCATTATCAGTTTTAGATGGGGCA
ATTCTACTGATTTCTGCAAAAGATGGCGTACAAGCACAAACTCGTATATTATTTCATGCA
CTTAGGAAAATGGGGATTCCCACAATCTTTTTTATCAATAAGATTGACCAAAATGGAATT
GATTTATCAACGGTTTATCAGGATATTAAAGAGAAACTTTCTGCCGAAATTGTAATCAAA
CAGAAGGTAGAACTGTATCCTAATATGTGTGTGACGAACTTTACCGAATCTGAACAATGG
GATATGGTAATAGAAGGAAATGATTACCTTTTGGAGAAATATACGTCTGGGAAATTATTG
GAAGCATTAGAACTCGAACAAGAGGAAAGCATAAGATTTCATAATTGTTCCCTGTTCCCT
GTTTATCACGGAAGTGCAAAAAACAATATAGGGATTGATAACCTTATAGAAGTGATTACG
AATAAATTTTATTCATCAACACATCGAGGTCAGTCTGAACTTTGCGGAAAAGTTTTCAAA
ATTGAGTATTCGGAAAAAAGACAGCGTCTTGCATATATACGTCTTTATAGTGGCGTACTG
CATTTGCGAGATCCGGTTAGAATATCGGAAAAGGAAAAAATAAAAATTACAGAAATGTAT
ACTTCAATAAATGGTGAATTATGTAAAATCGATAAGGCTTATTCCGGGGAAATTGTTATT
TTGCAGAATGAGTTTTTGAAGTTAAATAGTGTTCTTGGAGATACAAAGCTATTGCCACAG
AGAGAGAGAATTGAAAATCCCCTCCCTCTGCTGCAAACGACTGTTGAACCGAGCAAACCT
CAACAAAGGGAAATGTTACTTGATGCACTTTTAGAAATCTCCGACAGTGACCCGCTTCTG
CGATATTATGTGGATTCTGCGACACATGAAATCATACTTTCTTTCTTAGGGAAAGTACAA
ATGGAAGTGACTTGTGCTCTGCTGCAAGAAAAGTATCATGTGGAGATAGAAATAAAAGAG
CCTACAGTCATTTATATGGAAAGACCGTTAAAAAAAGCAGAGTATACCATTCACATCGAA
GTTCCACCGAATCCTTTCTGGGCTTCCATTGGTCTATCTGTAGCACCGCTTCCATTAGGG
AGCGGAGTACAGTATGAGAGCTCGGTTTCTCTTGGATACTTAAATCAATCGTTTCAAAAT
GCAGTTATGGAGGGGATACGCTATGGCTGTGAACAAGGATTGTATGGTTGGAATGTGACG
GACTGTAAAATCTGTTTTAAGTATGGCTTATACTATAGCCCTGTTAGTACCCCAGCAGAT
TTTCGGATGCTTGCTCCTATTGTATTGGAACAAGTCTTAAAAAAAGCTGGAACAGAATTG
TTAGAGCCATATCTTAGTTTTAAAATTTATGCGCCACAGGAATATCTTTCACGAGCATAC
AACGATGCTCCTAAATATTGTGCGAACATCGTAGACACTCAATTGAAAAATAATGAGGTC
ATTCTTAGTGGAGAAATCCCTGCTCGGTGTATTCAAAAATATCGTAGTGATTTAACTTTC
TTTACAAATGGACGTAGTGTTTGTTTAACAGAGTTAAAAGGGTACCATGTTACTACCGGT
GAACCTGTTTGCCAGCCCCGTCGTCCAAATAGTCGGATAGATAAAGTACGATATATGTTC
AATAAAATAACTTAG
>86148|NG274|Neisseria_gonorrhoeae||Neisseria_gonorrhoeae:1-1935
ATGGAGGAAAATCACATGAAAATTATTAATATTGGAGTTTTAGCTCATGTTGATGCAGGA
AAAACTACCTTAACAGAAAGCTTATTATATAACAGTGGAGCGATTACAGAATTAGGAAGC
GTGGACAAAGGTACAACGAGGACGGATAATACGCTTTTAGAACGTCAGAGAGGAATTACA
ATTCAGACAGGAATAACCTCTTTTCAGTGGGAAAATACGAAGGTGAACATCATAGACACG
CCAGGACATATGGATTTCTTAGCAGAAGTATATCGTTCATTATCAGTTTTAGATGGGGCA
ATTCTACTGATTTCTGCAAAAGATGGCGTACAAGCACAAACTCGTATATTATTTCATGCA
CTTAGGAAAATGGGGATTCCCACAATCTTTTTTATCAATAAGATTGACCAAAATGGAATT
GATTTATCAACGGTTTATCAGGATATTAAAGAGAAACTTTCTGCCGAAATTGTAATCAAA
CAGAAGGTAGAACTGTATCCTAATATGTGTGTGACGAACTTTACCGAATCTGAACAATGG
GATATGGTAATAGAAGGAAATGATTACCTTTTGGAGAAATATACGTCTGGGAAATTATTG
GAAGCATTAGAACTCGAACAAGAGGAAAGCATAAGATTTCATAATTGTTCCCTGTTCCCT
GTTTATCACGGAAGTGCAAAAAACAATATAGGGATTGATAACCTTATAGAAGTGATTACG
AATAAATTTTATTCATCAACACATCGAGGTCAGTCTGAACTTTGCGGAAAAGTTTTCAAA
ATTGAGTATTCGGAAAAAAGACAGCGTCTTGCATATATACGTCTTTATAGTGGCGTACTG
CATTTGCGAGATCCGGTTAGAATATCGGAAAAGGAAAAAATAAAAATTACAGAAATGTAT
ACTTCAATAAATGGTGAATTATGTAAAATCGATAAGGCTTATTCCGGGGAAATTGTTATT
TTGCAGAATGAGTTTTTGAAGTTAAATAGTGTTCTTGGAGATACAAAGCTATTGCCACAG
AGAGAGAGAATTGAAAATCCCCTCCCTCTGCTGCAAACGACTGTTGAACCGAGCAAACCT
CAACAAAGGGAAATGTTACTTGATGCACTTTTAGAAATCTCCGACAGTGACCCGCTTCTG
CGATATTATGTGGATTCTGCGACACATGAAATCATACTTTCTTTCTTAGGGAAAGTACAA
ATGGAAGTGACTTGTGCTCTGCTGCAAGAAAAGTATCATGTGGAGATAGAAATAAAAGAG
CCTACAGTCATTTATATGGAAAGACCGTTAAAAAAAGCAGAGTATACCATTCACATCGAA
GTTCCACCGAATCCTTTCTGGGCTTCCATTGGTCTATCTGTAGCACCGCTTCCATTAGGG
AGCGGAGTACAGTATGAGAGCTCGGTTTCTCTTGGATACTTAAATCAATCGTTTCAAAAT
GCAGTTATGGAGGGGATACGCTATGGCTGTGAACAAGGATTGTATGGTTGGAATGTGACG
GACTGTAAAATCTGTTTTAAGTATGGCTTATACTATAGCCCTGTTAGTACCCCAGCAGAT
TTTCGGATGCTTGCTCCTATTGTATTGGAACAAGTCTTAAAAAAAGCTGGAACAGAATTG
TTAGAGCCATATCTTAGTTTTAAAATTTATGCGCCACAGGAATATCTTTCACGAGCATAC
AACGATGCTCCTAAATATTGTGCGAACATCGTAGACACTCAATTGAAAAATAATGAGGTC
ATTCTTAGTGGAGAAATCCCTGCTCGGTGTATTCAAAAATATCGTAGTGATTTAACTTTC
TTTACAAATGGACGTAGTGTTTGTTTAACAGAGTTAAAAGGGTACCATGTTACTACCGGT
GAACCTGTTTGCCAGCCCCGTCGTCCAAATAGTCGGATAGATAAAGTACGATATATGTTC
AATAAAATAACTTAG
>86150|NG129|Neisseria_gonorrhoeae||Neisseria_gonorrhoeae:1-1935
ATGGAGGAAAATCACATGAAAATTATTAATATTGGAGTTTTAGCTCATGTTGATGCAGGA
AAAACTACCTTAACAGAAAGCTTATTATATAACAGTGGAGCGATTACAGAATTAGGAAGC
GTGGACAAAGGTACAACGAGGACGGATAATACGCTTTTAGAACGTCAGAGAGGAATTACA
ATTCAGACAGGAATAACCTCTTTTCAGTGGGAAAATACGAAGGTGAACATCATAGACACG
CCAGGACATATGGATTTCTTAGCAGAAGTATATCGTTCATTATCAGTTTTAGATGGGGCA
ATTCTACTGATTTCTGCAAAAGATGGCGTACAAGCACAAACTCGTATATTATTTCATGCA
CTTAGGAAAATGGGGATTCCCACAATCTTTTTTATCAATAAGATTGACCAAAATGGAATT
GATTTATCAACGGTTTATCAGGATATTAAAGAGAAACTTTCTGCCGAAATTGTAATCAAA
CAGAAGGTAGAACTGTATCCTAATATGTGTGTGACGAACTTTACCGAATCTGAACAATGG
GATATGGTAATAGAAGGAAATGATTACCTTTTGGAGAAATATACGTCTGGGAAATTATTG
GAAGCATTAGAACTCGAACAAGAGGAAAGCATAAGATTTCATAATTGTTCCCTGTTCCCT
GTTTATCACGGAAGTGCAAAAAACAATATAGGGATTGATAACCTTATAGAAGTGATTACG
AATAAATTTTATTCATCAACACATCGAGGTCAGTCTGAACTTTGCGGAAAAGTTTTCAAA
ATTGAGTATTCGGAAAAAAGACAGCGTCTTGCATATATACGTCTTTATAGTGGCGTACTG
CATTTGCGAGATCCGGTTAGAATATCGGAAAAGGAAAAAATAAAAATTACAGAAATGTAT
ACTTCAATAAATGGTGAATTATGTAAAATCGATAAGGCTTATTCCGGGGAAATTGTTATT
TTGCAGAATGAGTTTTTGAAGTTAAATAGTGTTCTTGGAGATACAAAGCTATTGCCACAG
AGAGAGAGAATTGAAAATCCCCTCCCTCTGCTGCAAACGACTGTTGAACCGAGCAAACCT
CAACAAAGGGAAATGTTACTTGATGCACTTTTAGAAATCTCCGACAGTGACCCGCTTCTG
CGATATTATGTGGATTCTGCGACACATGAAATCATACTTTCTTTCTTAGGGAAAGTACAA
ATGGAAGTGACTTGTGCTCTGCTGCAAGAAAAGTATCATGTGGAGATAGAAATAAAAGAG
CCTACAGTCATTTATATGGAAAGACCGTTAAAAAAAGCAGAGTATACCATTCACATCGAA
GTTCCACCGAATCCTTTCTGGGCTTCCATTGGTCTATCTGTAGCACCGCTTCCATTAGGG
AGCGGAGTACAGTATGAGAGCTCGGTTTCTCTTGGATACTTAAATCAATCGTTTCAAAAT
GCAGTTATGGAGGGGATACGCTATGGCTGTGAACAAGGATTGTATGGTTGGAATGTGACG
GACTGTAAAATCTGTTTTAAGTATGGCTTATACTATAGCCCTGTTAGTACCCCAGCAGAT
TTTCGGATGCTTGCTCCTATTGTATTGGAACAAGTCTTAAAAAAAGCTGGAACAGAATTG
TTAGAGCCATATCTTAGTTTTAAAATTTATGCGCCACAGGAATATCTTTCACGAGCATAC
AACGATGCTCCTAAATATTGTGCGAACATCGTAGACACTCAATTGAAAAATAATGAGGTC
ATTCTTAGTGGAGAAATCCCTGCTCGGTGTATTCAAAAATATCGTAGTGATTTAACTTTC
TTTACAAATGGACGTAGTGTTTGTTTAACAGAGTTAAAAGGGTACCATGTTACTACCGGT
GAACCTGTTTGCCAGCCCCGTCGTCCAAATAGTCGGATAGATAAAGTACGATATATGTTC
AATAAAATAACTTAG
>86158|NG131|Neisseria_gonorrhoeae||Neisseria_gonorrhoeae:1-1935
ATGGAGGAAAATCACATGAAAATTATTAATATTGGAGTTTTAGCTCATGTTGATGCAGGA
AAAACTACCTTAACAGAAAGCTTATTATATAACAGTGGAGCGATTACAGAATTAGGAAGC
GTGGACAAAGGTACAACGAGGACGGATAATACGCTTTTAGAACGTCAGAGAGGAATTACA
ATTCAGACAGGAATAACCTCTTTTCAGTGGGAAAATACGAAGGTGAACATCATAGACACG
CCAGGACATATGGATTTCTTAGCAGAAGTATATCGTTCATTATCAGTTTTAGATGGGGCA
ATTCTACTGATTTCTGCAAAAGATGGCGTACAAGCACAAACTCGTATATTATTTCATGCA
CTTAGGAAAATGGGGATTCCCACAATCTTTTTTATCAATAAGATTGACCAAAATGGAATT
GATTTATCAACGGTTTATCAGGATATTAAAGAGAAACTTTCTGCCGAAATTGTAATCAAA
CAGAAGGTAGAACTGTATCCTAATATGTGTGTGACGAACTTTACCGAATCTGAACAATGG
GATATGGTAATAGAAGGAAATGATTACCTTTTGGAGAAATATACGTCTGGGAAATTATTG
GAAGCATTAGAACTCGAACAAGAGGAAAGCATAAGATTTCATAATTGTTCCCTGTTCCCT
GTTTATCACGGAAGTGCAAAAAACAATATAGGGATTGATAACCTTATAGAAGTGATTACG
AATAAATTTTATTCATCAACACATCGAGGTCAGTCTGAACTTTGCGGAAAAGTTTTCAAA
ATTGAGTATTCGGAAAAAAGACAGCGTCTTGCATATATACGTCTTTATAGTGGCGTACTG
CATTTGCGAGATCCGGTTAGAATATCGGAAAAGGAAAAAATAAAAATTACAGAAATGTAT
ACTTCAATAAATGGTGAATTATGTAAAATCGATAAGGCTTATTCCGGGGAAATTGTTATT
TTGCAGAATGAGTTTTTGAAGTTAAATAGTGTTCTTGGAGATACAAAGCTATTGCCACAG
AGAGAGAGAATTGAAAATCCCCTCCCTCTGCTGCAAACGACTGTTGAACCGAGCAAACCT
CAACAAAGGGAAATGTTACTTGATGCACTTTTAGAAATCTCCGACAGTGACCCGCTTCTG
CGATATTATGTGGATTCTGCGACACATGAAATCATACTTTCTTTCTTAGGGAAAGTACAA
ATGGAAGTGACTTGTGCTCTGCTGCAAGAAAAGTATCATGTGGAGATAGAAATAAAAGAG
CCTACAGTCATTTATATGGAAAGACCGTTAAAAAAAGCAGAGTATACCATTCACATCGAA
GTTCCACCGAATCCTTTCTGGGCTTCCATTGGTCTATCTGTAGCACCGCTTCCATTAGGG
AGCGGAGTACAGTATGAGAGCTCGGTTTCTCTTGGATACTTAAATCAATCGTTTCAAAAT
GCAGTTATGGAGGGGATACGCTATGGCTGTGAACAAGGATTGTATGGTTGGAATGTGACG
GACTGTAAAATCTGTTTTAAGTATGGCTTATACTATAGCCCTGTTAGTACCCCAGCAGAT
TTTCGGATGCTTGCTCCTATTGTATTGGAACAAGTCTTAAAAAAAGCTGGAACAGAATTG
TTAGAGCCATATCTTAGTTTTAAAATTTATGCGCCACAGGAATATCTTTCACGAGCATAC
AACGATGCTCCTAAATATTGTGCGAACATCGTAGACACTCAATTGAAAAATAATGAGGTC
ATTCTTAGTGGAGAAATCCCTGCTCGGTGTATTCAAAAATATCGTAGTGATTTAACTTTC
TTTACAAATGGACGTAGTGTTTGTTTAACAGAGTTAAAAGGGTACCATGTTACTACCGGT
GAACCTGTTTGCCAGCCCCGTCGTCCAAATAGTCGGATAGATAAAGTACGATATATGTTC
AATAAAATAACTTAG
>86160|NG050|Neisseria_gonorrhoeae||Neisseria_gonorrhoeae:1-1935
ATGGAGGAAAATCACATGAAAATTATTAATATTGGAGTTTTAGCTCATGTTGATGCAGGA
AAAACTACCTTAACAGAAAGCTTATTATATAACAGTGGAGCGATTACAGAATTAGGAAGC
GTGGACAAAGGTACAACGAGGACGGATAATACGCTTTTAGAACGTCAGAGAGGAATTACA
ATTCAGACAGGAATAACCTCTTTTCAGTGGGAAAATACGAAGGTGAACATCATAGACACG
CCAGGACATATGGATTTCTTAGCAGAAGTATATCGTTCATTATCAGTTTTAGATGGGGCA
ATTCTACTGATTTCTGCAAAAGATGGCGTACAAGCACAAACTCGTATATTATTTCATGCA
CTTAGGAAAATGGGGATTCCCACAATCTTTTTTATCAATAAGATTGACCAAAATGGAATT
GATTTATCAACGGTTTATCAGGATATTAAAGAGAAACTTTCTGCCGAAATTGTAATCAAA
CAGAAGGTAGAACTGTATCCTAATATGTGTGTGACGAACTTTACCGAATCTGAACAATGG
GATATGGTAATAGAAGGAAATGATTACCTTTTGGAGAAATATACGTCTGGGAAATTATTG
GAAGCATTAGAACTCGAACAAGAGGAAAGCATAAGATTTCATAATTGTTCCCTGTTCCCT
GTTTATCACGGAAGTGCAAAAAACAATATAGGGATTGATAACCTTATAGAAGTGATTACG
AATAAATTTTATTCATCAACACATCGAGGTCAGTCTGAACTTTGCGGAAAAGTTTTCAAA
ATTGAGTATTCGGAAAAAAGACAGCGTCTTGCATATATACGTCTTTATAGTGGCGTACTG
CATTTGCGAGATCCGGTTAGAATATCGGAAAAGGAAAAAATAAAAATTACAGAAATGTAT
ACTTCAATAAATGGTGAATTATGTAAAATCGATAAGGCTTATTCCGGGGAAATTGTTATT
TTGCAGAATGAGTTTTTGAAGTTAAATAGTGTTCTTGGAGATACAAAGCTATTGCCACAG
AGAGAGAGAATTGAAAATCCCCTCCCTCTGCTGCAAACGACTGTTGAACCGAGCAAACCT
CAACAAAGGGAAATGTTACTTGATGCACTTTTAGAAATCTCCGACAGTGACCCGCTTCTG
CGATATTATGTGGATTCTGCGACACATGAAATCATACTTTCTTTCTTAGGGAAAGTACAA
ATGGAAGTGACTTGTGCTCTGCTGCAAGAAAAGTATCATGTGGAGATAGAAATAAAAGAG
CCTACAGTCATTTATATGGAAAGACCGTTAAAAAAAGCAGAGTATACCATTCACATCGAA
GTTCCACCGAATCCTTTCTGGGCTTCCATTGGTCTATCTGTAGCACCGCTTCCATTAGGG
AGCGGAGTACAGTATGAGAGCTCGGTTTCTCTTGGATACTTAAATCAATCGTTTCAAAAT
GCAGTTATGGAGGGGATACGCTATGGCTGTGAACAAGGATTGTATGGTTGGAATGTGACG
GACTGTAAAATCTGTTTTAAGTATGGCTTATACTATAGCCCTGTTAGTACCCCAGCAGAT
TTTCGGATGCTTGCTCCTATTGTATTGGAACAAGTCTTAAAAAAAGCTGGAACAGAATTG
TTAGAGCCATATCTTAGTTTTAAAATTTATGCGCCACAGGAATATCTTTCACGAGCATAC
AACGATGCTCCTAAATATTGTGCGAACATCGTAGACACTCAATTGAAAAATAATGAGGTC
ATTCTTAGTGGAGAAATCCCTGCTCGGTGTATTCAAAAATATCGTAGTGATTTAACTTTC
TTTACAAATGGACGTAGTGTTTGTTTAACAGAGTTAAAAGGGTACCATGTTACTACCGGT
GAACCTGTTTGCCAGCCCCGTCGTCCAAATAGTCGGATAGATAAAGTACGATATATGTTC
AATAAAATAACTTAG
>86161|NG045|Neisseria_gonorrhoeae||Neisseria_gonorrhoeae:1-1935
ATGGAGGAAAATCACATGAAAATTATTAATATTGGAGTTTTAGCTCATGTTGATGCAGGA
AAAACTACCTTAACAGAAAGCTTATTATATAACAGTGGAGCGATTACAGAATTAGGAAGC
GTGGACAAAGGTACAACGAGGACGGATAATACGCTTTTAGAACGTCAGAGAGGAATTACA
ATTCAGACAGGAATAACCTCTTTTCAGTGGGAAAATACGAAGGTGAACATCATAGACACG
CCAGGACATATGGATTTCTTAGCAGAAGTATATCGTTCATTATCAGTTTTAGATGGGGCA
ATTCTACTGATTTCTGCAAAAGATGGCGTACAAGCACAAACTCGTATATTATTTCATGCA
CTTAGGAAAATGGGGATTCCCACAATCTTTTTTATCAATAAGATTGACCAAAATGGAATT
GATTTATCAACGGTTTATCAGGATATTAAAGAGAAACTTTCTGCCGAAATTGTAATCAAA
CAGAAGGTAGAACTGTATCCTAATATGTGTGTGACGAACTTTACCGAATCTGAACAATGG
GATATGGTAATAGAAGGAAATGATTACCTTTTGGAGAAATATACGTCTGGGAAATTATTG
GAAGCATTAGAACTCGAACAAGAGGAAAGCATAAGATTTCATAATTGTTCCCTGTTCCCT
GTTTATCACGGAAGTGCAAAAAACAATATAGGGATTGATAACCTTATAGAAGTGATTACG
AATAAATTTTATTCATCAACACATCGAGGTCAGTCTGAACTTTGCGGAAAAGTTTTCAAA
ATTGAGTATTCGGAAAAAAGACAGCGTCTTGCATATATACGTCTTTATAGTGGCGTACTG
CATTTGCGAGATCCGGTTAGAATATCGGAAAAGGAAAAAATAAAAATTACAGAAATGTAT
ACTTCAATAAATGGTGAATTATGTAAAATCGATAAGGCTTATTCCGGGGAAATTGTTATT
TTGCAGAATGAGTTTTTGAAGTTAAATAGTGTTCTTGGAGATACAAAGCTATTGCCACAG
AGAGAGAGAATTGAAAATCCCCTCCCTCTGCTGCAAACGACTGTTGAACCGAGCAAACCT
CAACAAAGGGAAATGTTACTTGATGCACTTTTAGAAATCTCCGACAGTGACCCGCTTCTG
CGATATTATGTGGATTCTGCGACACATGAAATCATACTTTCTTTCTTAGGGAAAGTACAA
ATGGAAGTGACTTGTGCTCTGCTGCAAGAAAAGTATCATGTGGAGATAGAAATAAAAGAG
CCTACAGTCATTTATATGGAAAGACCGTTAAAAAAAGCAGAGTATACCATTCACATCGAA
GTTCCACCGAATCCTTTCTGGGCTTCCATTGGTCTATCTGTAGCACCGCTTCCATTAGGG
AGCGGAGTACAGTATGAGAGCTCGGTTTCTCTTGGATACTTAAATCAATCGTTTCAAAAT
GCAGTTATGGAGGGGATACGCTATGGCTGTGAACAAGGATTGTATGGTTGGAATGTGACG
GACTGTAAAATCTGTTTTAAGTATGGCTTATACTATAGCCCTGTTAGTACCCCAGCAGAT
TTTCGGATGCTTGCTCCTATTGTATTGGAACAAGTCTTAAAAAAAGCTGGAACAGAATTG
TTAGAGCCATATCTTAGTTTTAAAATTTATGCGCCACAGGAATATCTTTCACGAGCATAC
AACGATGCTCCTAAATATTGTGCGAACATCGTAGACACTCAATTGAAAAATAATGAGGTC
ATTCTTAGTGGAGAAATCCCTGCTCGGTGTATTCAAAAATATCGTAGTGATTTAACTTTC
TTTACAAATGGACGTAGTGTTTGTTTAACAGAGTTAAAAGGGTACCATGTTACTACCGGT
GAACCTGTTTGCCAGCCCCGTCGTCCAAATAGTCGGATAGATAAAGTACGATATATGTTC
AATAAAATAACTTAG
>86165|NG041|Neisseria_gonorrhoeae||Neisseria_gonorrhoeae:1-1935
ATGGAGGAAAATCACATGAAAATTATTAATATTGGAGTTTTAGCTCATGTTGATGCAGGA
AAAACTACCTTAACAGAAAGCTTATTATATAACAGTGGAGCGATTACAGAATTAGGAAGC
GTGGACAAAGGTACAACGAGGACGGATAATACGCTTTTAGAACGTCAGAGAGGAATTACA
ATTCAGACAGGAATAACCTCTTTTCAGTGGGAAAATACGAAGGTGAACATCATAGACACG
CCAGGACATATGGATTTCTTAGCAGAAGTATATCGTTCATTATCAGTTTTAGATGGGGCA
ATTCTACTGATTTCTGCAAAAGATGGCGTACAAGCACAAACTCGTATATTATTTCATGCA
CTTAGGAAAATGGGGATTCCCACAATCTTTTTTATCAATAAGATTGACCAAAATGGAATT
GATTTATCAACGGTTTATCAGGATATTAAAGAGAAACTTTCTGCCGAAATTGTAATCAAA
CAGAAGGTAGAACTGTATCCTAATATGTGTGTGACGAACTTTACCGAATCTGAACAATGG
GATATGGTAATAGAAGGAAATGATTACCTTTTGGAGAAATATACGTCTGGGAAATTATTG
GAAGCATTAGAACTCGAACAAGAGGAAAGCATAAGATTTCATAATTGTTCCCTGTTCCCT
GTTTATCACGGAAGTGCAAAAAACAATATAGGGATTGATAACCTTATAGAAGTGATTACG
AATAAATTTTATTCATCAACACATCGAGGTCAGTCTGAACTTTGCGGAAAAGTTTTCAAA
ATTGAGTATTCGGAAAAAAGACAGCGTCTTGCATATATACGTCTTTATAGTGGCGTACTG
CATTTGCGAGATCCGGTTAGAATATCGGAAAAGGAAAAAATAAAAATTACAGAAATGTAT
ACTTCAATAAATGGTGAATTATGTAAAATCGATAAGGCTTATTCCGGGGAAATTGTTATT
TTGCAGAATGAGTTTTTGAAGTTAAATAGTGTTCTTGGAGATACAAAGCTATTGCCACAG
AGAGAGAGAATTGAAAATCCCCTCCCTCTGCTGCAAACGACTGTTGAACCGAGCAAACCT
CAACAAAGGGAAATGTTACTTGATGCACTTTTAGAAATCTCCGACAGTGACCCGCTTCTG
CGATATTATGTGGATTCTGCGACACATGAAATCATACTTTCTTTCTTAGGGAAAGTACAA
ATGGAAGTGACTTGTGCTCTGCTGCAAGAAAAGTATCATGTGGAGATAGAAATAAAAGAG
CCTACAGTCATTTATATGGAAAGACCGTTAAAAAAAGCAGAGTATACCATTCACATCGAA
GTTCCACCGAATCCTTTCTGGGCTTCCATTGGTCTATCTGTAGCACCGCTTCCATTAGGG
AGCGGAGTACAGTATGAGAGCTCGGTTTCTCTTGGATACTTAAATCAATCGTTTCAAAAT
GCAGTTATGGAGGGGATACGCTATGGCTGTGAACAAGGATTGTATGGTTGGAATGTGACG
GACTGTAAAATCTGTTTTAAGTATGGCTTATACTATAGCCCTGTTAGTACCCCAGCAGAT
TTTCGGATGCTTGCTCCTATTGTATTGGAACAAGTCTTAAAAAAAGCTGGAACAGAATTG
TTAGAGCCATATCTTAGTTTTAAAATTTATGCGCCACAGGAATATCTTTCACGAGCATAC
AACGATGCTCCTAAATATTGTGCGAACATCGTAGACACTCAATTGAAAAATAATGAGGTC
ATTCTTAGTGGAGAAATCCCTGCTCGGTGTATTCAAAAATATCGTAGTGATTTAACTTTC
TTTACAAATGGACGTAGTGTTTGTTTAACAGAGTTAAAAGGGTACCATGTTACTACCGGT
GAACCTGTTTGCCAGCCCCGTCGTCCAAATAGTCGGATAGATAAAGTACGATATATGTTC
AATAAAATAACTTAG
>86166|NG042|Neisseria_gonorrhoeae||Neisseria_gonorrhoeae:1-1935
ATGGAGGAAAATCACATGAAAATTATTAATATTGGAGTTTTAGCTCATGTTGATGCAGGA
AAAACTACCTTAACAGAAAGCTTATTATATAACAGTGGAGCGATTACAGAATTAGGAAGC
GTGGACAAAGGTACAACGAGGACGGATAATACGCTTTTAGAACGTCAGAGAGGAATTACA
ATTCAGACAGGAATAACCTCTTTTCAGTGGGAAAATACGAAGGTGAACATCATAGACACG
CCAGGACATATGGATTTCTTAGCAGAAGTATATCGTTCATTATCAGTTTTAGATGGGGCA
ATTCTACTGATTTCTGCAAAAGATGGCGTACAAGCACAAACTCGTATATTATTTCATGCA
CTTAGGAAAATGGGGATTCCCACAATCTTTTTTATCAATAAGATTGACCAAAATGGAATT
GATTTATCAACGGTTTATCAGGATATTAAAGAGAAACTTTCTGCCGAAATTGTAATCAAA
CAGAAGGTAGAACTGTATCCTAATATGTGTGTGACGAACTTTACCGAATCTGAACAATGG
GATATGGTAATAGAAGGAAATGATTACCTTTTGGAGAAATATACGTCTGGGAAATTATTG
GAAGCATTAGAACTCGAACAAGAGGAAAGCATAAGATTTCATAATTGTTCCCTGTTCCCT
GTTTATCACGGAAGTGCAAAAAACAATATAGGGATTGATAACCTTATAGAAGTGATTACG
AATAAATTTTATTCATCAACACATCGAGGTCAGTCTGAACTTTGCGGAAAAGTTTTCAAA
ATTGAGTATTCGGAAAAAAGACAGCGTCTTGCATATATACGTCTTTATAGTGGCGTACTG
CATTTGCGAGATCCGGTTAGAATATCGGAAAAGGAAAAAATAAAAATTACAGAAATGTAT
ACTTCAATAAATGGTGAATTATGTAAAATCGATAAGGCTTATTCCGGGGAAATTGTTATT
TTGCAGAATGAGTTTTTGAAGTTAAATAGTGTTCTTGGAGATACAAAGCTATTGCCACAG
AGAGAGAGAATTGAAAATCCCCTCCCTCTGCTGCAAACGACTGTTGAACCGAGCAAACCT
CAACAAAGGGAAATGTTACTTGATGCACTTTTAGAAATCTCCGACAGTGACCCGCTTCTG
CGATATTATGTGGATTCTGCGACACATGAAATCATACTTTCTTTCTTAGGGAAAGTACAA
ATGGAAGTGACTTGTGCTCTGCTGCAAGAAAAGTATCATGTGGAGATAGAAATAAAAGAG
CCTACAGTCATTTATATGGAAAGACCGTTAAAAAAAGCAGAGTATACCATTCACATCGAA
GTTCCACCGAATCCTTTCTGGGCTTCCATTGGTCTATCTGTAGCACCGCTTCCATTAGGG
AGCGGAGTACAGTATGAGAGCTCGGTTTCTCTTGGATACTTAAATCAATCGTTTCAAAAT
GCAGTTATGGAGGGGATACGCTATGGCTGTGAACAAGGATTGTATGGTTGGAATGTGACG
GACTGTAAAATCTGTTTTAAGTATGGCTTATACTATAGCCCTGTTAGTACCCCAGCAGAT
TTTCGGATGCTTGCTCCTATTGTATTGGAACAAGTCTTAAAAAAAGCTGGAACAGAATTG
TTAGAGCCATATCTTAGTTTTAAAATTTATGCGCCACAGGAATATCTTTCACGAGCATAC
AACGATGCTCCTAAATATTGTGCGAACATCGTAGACACTCAATTGAAAAATAATGAGGTC
ATTCTTAGTGGAGAAATCCCTGCTCGGTGTATTCAAAAATATCGTAGTGATTTAACTTTC
TTTACAAATGGACGTAGTGTTTGTTTAACAGAGTTAAAAGGGTACCATGTTACTACCGGT
GAACCTGTTTGCCAGCCCCGTCGTCCAAATAGTCGGATAGATAAAGTACGATATATGTTC
AATAAAATAACTTAG
>86169|NG344|Neisseria_gonorrhoeae||Neisseria_gonorrhoeae:1-1935
ATGGAGGAAAATCACATGAAAATTATTAATATTGGAGTTTTAGCTCATGTTGATGCAGGA
AAAACTACCTTAACAGAAAGCTTATTATATAACAGTGGAGCGATTACAGAATTAGGAAGC
GTGGACAAAGGTACAACGAGGACGGATAATACGCTTTTAGAACGTCAGAGAGGAATTACA
ATTCAGACAGGAATAACCTCTTTTCAGTGGGAAAATACGAAGGTGAACATCATAGACACG
CCAGGACATATGGATTTCTTAGCAGAAGTATATCGTTCATTATCAGTTTTAGATGGGGCA
ATTCTACTGATTTCTGCAAAAGATGGCGTACAAGCACAAACTCGTATATTATTTCATGCA
CTTAGGAAAATGGGGATTCCCACAATCTTTTTTATCAATAAGATTGACCAAAATGGAATT
GATTTATCAACGGTTTATCAGGATATTAAAGAGAAACTTTCTGCCGAAATTGTAATCAAA
CAGAAGGTAGAACTGTATCCTAATATGTGTGTGACGAACTTTACCGAATCTGAACAATGG
GATATGGTAATAGAAGGAAATGATTACCTTTTGGAGAAATATACGTCTGGGAAATTATTG
GAAGCATTAGAACTCGAACAAGAGGAAAGCATAAGATTTCATAATTGTTCCCTGTTCCCT
GTTTATCACGGAAGTGCAAAAAACAATATAGGGATTGATAACCTTATAGAAGTGATTACG
AATAAATTTTATTCATCAACACATCGAGGTCAGTCTGAACTTTGCGGAAAAGTTTTCAAA
ATTGAGTATTCGGAAAAAAGACAGCGTCTTGCATATATACGTCTTTATAGTGGCGTACTG
CATTTGCGAGATCCGGTTAGAATATCGGAAAAGGAAAAAATAAAAATTACAGAAATGTAT
ACTTCAATAAATGGTGAATTATGTAAAATCGATAAGGCTTATTCCGGGGAAATTGTTATT
TTGCAGAATGAGTTTTTGAAGTTAAATAGTGTTCTTGGAGATACAAAGCTATTGCCACAG
AGAGAGAGAATTGAAAATCCCCTCCCTCTGCTGCAAACGACTGTTGAACCGAGCAAACCT
CAACAAAGGGAAATGTTACTTGATGCACTTTTAGAAATCTCCGACAGTGACCCGCTTCTG
CGATATTATGTGGATTCTGCGACACATGAAATCATACTTTCTTTCTTAGGGAAAGTACAA
ATGGAAGTGACTTGTGCTCTGCTGCAAGAAAAGTATCATGTGGAGATAGAAATAAAAGAG
CCTACAGTCATTTATATGGAAAGACCGTTAAAAAAAGCAGAGTATACCATTCACATCGAA
GTTCCACCGAATCCTTTCTGGGCTTCCATTGGTCTATCTGTAGCACCGCTTCCATTAGGG
AGCGGAGTACAGTATGAGAGCTCGGTTTCTCTTGGATACTTAAATCAATCGTTTCAAAAT
GCAGTTATGGAGGGGATACGCTATGGCTGTGAACAAGGATTGTATGGTTGGAATGTGACG
GACTGTAAAATCTGTTTTAAGTATGGCTTATACTATAGCCCTGTTAGTACCCCAGCAGAT
TTTCGGATGCTTGCTCCTATTGTATTGGAACAAGTCTTAAAAAAAGCTGGAACAGAATTG
TTAGAGCCATATCTTAGTTTTAAAATTTATGCGCCACAGGAATATCTTTCACGAGCATAC
AACGATGCTCCTAAATATTGTGCGAACATCGTAGACACTCAATTGAAAAATAATGAGGTC
ATTCTTAGTGGAGAAATCCCTGCTCGGTGTATTCAAAAATATCGTAGTGATTTAACTTTC
TTTACAAATGGACGTAGTGTTTGTTTAACAGAGTTAAAAGGGTACCATGTTACTACCGGT
GAACCTGTTTGCCAGCCCCGTCGTCCAAATAGTCGGATAGATAAAGTACGATATATGTTC
AATAAAATAACTTAG
>86172|NG337|Neisseria_gonorrhoeae||Neisseria_gonorrhoeae:1-1935
ATGGAGGAAAATCACATGAAAATTATTAATATTGGAGTTTTAGCTCATGTTGATGCAGGA
AAAACTACCTTAACAGAAAGCTTATTATATAACAGTGGAGCGATTACAGAATTAGGAAGC
GTGGACAAAGGTACAACGAGGACGGATAATACGCTTTTAGAACGTCAGAGAGGAATTACA
ATTCAGACAGGAATAACCTCTTTTCAGTGGGAAAATACGAAGGTGAACATCATAGACACG
CCAGGACATATGGATTTCTTAGCAGAAGTATATCGTTCATTATCAGTTTTAGATGGGGCA
ATTCTACTGATTTCTGCAAAAGATGGCGTACAAGCACAAACTCGTATATTATTTCATGCA
CTTAGGAAAATGGGGATTCCCACAATCTTTTTTATCAATAAGATTGACCAAAATGGAATT
GATTTATCAACGGTTTATCAGGATATTAAAGAGAAACTTTCTGCCGAAATTGTAATCAAA
CAGAAGGTAGAACTGTATCCTAATATGTGTGTGACGAACTTTACCGAATCTGAACAATGG
GATATGGTAATAGAAGGAAATGATTACCTTTTGGAGAAATATACGTCTGGGAAATTATTG
GAAGCATTAGAACTCGAACAAGAGGAAAGCATAAGATTTCATAATTGTTCCCTGTTCCCT
GTTTATCACGGAAGTGCAAAAAACAATATAGGGATTGATAACCTTATAGAAGTGATTACG
AATAAATTTTATTCATCAACACATCGAGGTCAGTCTGAACTTTGCGGAAAAGTTTTCAAA
ATTGAGTATTCGGAAAAAAGACAGCGTCTTGCATATATACGTCTTTATAGTGGCGTACTG
CATTTGCGAGATCCGGTTAGAATATCGGAAAAGGAAAAAATAAAAATTACAGAAATGTAT
ACTTCAATAAATGGTGAATTATGTAAAATCGATAAGGCTTATTCCGGGGAAATTGTTATT
TTGCAGAATGAGTTTTTGAAGTTAAATAGTGTTCTTGGAGATACAAAGCTATTGCCACAG
AGAGAGAGAATTGAAAATCCCCTCCCTCTGCTGCAAACGACTGTTGAACCGAGCAAACCT
CAACAAAGGGAAATGTTACTTGATGCACTTTTAGAAATCTCCGACAGTGACCCGCTTCTG
CGATATTATGTGGATTCTGCGACACATGAAATCATACTTTCTTTCTTAGGGAAAGTACAA
ATGGAAGTGACTTGTGCTCTGCTGCAAGAAAAGTATCATGTGGAGATAGAAATAAAAGAG
CCTACAGTCATTTATATGGAAAGACCGTTAAAAAAAGCAGAGTATACCATTCACATCGAA
GTTCCACCGAATCCTTTCTGGGCTTCCATTGGTCTATCTGTAGCACCGCTTCCATTAGGG
AGCGGAGTACAGTATGAGAGCTCGGTTTCTCTTGGATACTTAAATCAATCGTTTCAAAAT
GCAGTTATGGAGGGGATACGCTATGGCTGTGAACAAGGATTGTATGGTTGGAATGTGACG
GACTGTAAAATCTGTTTTAAGTATGGCTTATACTATAGCCCTGTTAGTACCCCAGCAGAT
TTTCGGATGCTTGCTCCTATTGTATTGGAACAAGTCTTAAAAAAAGCTGGAACAGAATTG
TTAGAGCCATATCTTAGTTTTAAAATTTATGCGCCACAGGAATATCTTTCACGAGCATAC
AACGATGCTCCTAAATATTGTGCGAACATCGTAGACACTCAATTGAAAAATAATGAGGTC
ATTCTTAGTGGAGAAATCCCTGCTCGGTGTATTCAAAAATATCGTAGTGATTTAACTTTC
TTTACAAATGGACGTAGTGTTTGTTTAACAGAGTTAAAAGGGTACCATGTTACTACCGGT
GAACCTGTTTGCCAGCCCCGTCGTCCAAATAGTCGGATAGATAAAGTACGATATATGTTC
AATAAAATAACTTAG
>86175|NG342|Neisseria_gonorrhoeae||Neisseria_gonorrhoeae:1-1935
ATGGAGGAAAATCACATGAAAATTATTAATATTGGAGTTTTAGCTCATGTTGATGCAGGA
AAAACTACCTTAACAGAAAGCTTATTATATAACAGTGGAGCGATTACAGAATTAGGAAGC
GTGGACAAAGGTACAACGAGGACGGATAATACGCTTTTAGAACGTCAGAGAGGAATTACA
ATTCAGACAGGAATAACCTCTTTTCAGTGGGAAAATACGAAGGTGAACATCATAGACACG
CCAGGACATATGGATTTCTTAGCAGAAGTATATCGTTCATTATCAGTTTTAGATGGGGCA
ATTCTACTGATTTCTGCAAAAGATGGCGTACAAGCACAAACTCGTATATTATTTCATGCA
CTTAGGAAAATGGGGATTCCCACAATCTTTTTTATCAATAAGATTGACCAAAATGGAATT
GATTTATCAACGGTTTATCAGGATATTAAAGAGAAACTTTCTGCCGAAATTGTAATCAAA
CAGAAGGTAGAACTGTATCCTAATATGTGTGTGACGAACTTTACCGAATCTGAACAATGG
GATATGGTAATAGAAGGAAATGATTACCTTTTGGAGAAATATACGTCTGGGAAATTATTG
GAAGCATTAGAACTCGAACAAGAGGAAAGCATAAGATTTCATAATTGTTCCCTGTTCCCT
GTTTATCACGGAAGTGCAAAAAACAATATAGGGATTGATAACCTTATAGAAGTGATTACG
AATAAATTTTATTCATCAACACATCGAGGTCAGTCTGAACTTTGCGGAAAAGTTTTCAAA
ATTGAGTATTCGGAAAAAAGACAGCGTCTTGCATATATACGTCTTTATAGTGGCGTACTG
CATTTGCGAGATCCGGTTAGAATATCGGAAAAGGAAAAAATAAAAATTACAGAAATGTAT
ACTTCAATAAATGGTGAATTATGTAAAATCGATAAGGCTTATTCCGGGGAAATTGTTATT
TTGCAGAATGAGTTTTTGAAGTTAAATAGTGTTCTTGGAGATACAAAGCTATTGCCACAG
AGAGAGAGAATTGAAAATCCCCTCCCTCTGCTGCAAACGACTGTTGAACCGAGCAAACCT
CAACAAAGGGAAATGTTACTTGATGCACTTTTAGAAATCTCCGACAGTGACCCGCTTCTG
CGATATTATGTGGATTCTGCGACACATGAAATCATACTTTCTTTCTTAGGGAAAGTACAA
ATGGAAGTGACTTGTGCTCTGCTGCAAGAAAAGTATCATGTGGAGATAGAAATAAAAGAG
CCTACAGTCATTTATATGGAAAGACCGTTAAAAAAAGCAGAGTATACCATTCACATCGAA
GTTCCACCGAATCCTTTCTGGGCTTCCATTGGTCTATCTGTAGCACCGCTTCCATTAGGG
AGCGGAGTACAGTATGAGAGCTCGGTTTCTCTTGGATACTTAAATCAATCGTTTCAAAAT
GCAGTTATGGAGGGGATACGCTATGGCTGTGAACAAGGATTGTATGGTTGGAATGTGACG
GACTGTAAAATCTGTTTTAAGTATGGCTTATACTATAGCCCTGTTAGTACCCCAGCAGAT
TTTCGGATGCTTGCTCCTATTGTATTGGAACAAGTCTTAAAAAAAGCTGGAACAGAATTG
TTAGAGCCATATCTTAGTTTTAAAATTTATGCGCCACAGGAATATCTTTCACGAGCATAC
AACGATGCTCCTAAATATTGTGCGAACATCGTAGACACTCAATTGAAAAATAATGAGGTC
ATTCTTAGTGGAGAAATCCCTGCTCGGTGTATTCAAAAATATCGTAGTGATTTAACTTTC
TTTACAAATGGACGTAGTGTTTGTTTAACAGAGTTAAAAGGGTACCATGTTACTACCGGT
GAACCTGTTTGCCAGCCCCGTCGTCCAAATAGTCGGATAGATAAAGTACGATATATGTTC
AATAAAATAACTTAG
>86179|NG235|Neisseria_gonorrhoeae||Neisseria_gonorrhoeae:1-1935
ATGGAGGAAAATCACATGAAAATTATTAATATTGGAGTTTTAGCTCATGTTGATGCAGGA
AAAACTACCTTAACAGAAAGCTTATTATATAACAGTGGAGCGATTACAGAATTAGGAAGC
GTGGACAAAGGTACAACGAGGACGGATAATACGCTTTTAGAACGTCAGAGAGGAATTACA
ATTCAGACAGGAATAACCTCTTTTCAGTGGGAAAATACGAAGGTGAACATCATAGACACG
CCAGGACATATGGATTTCTTAGCAGAAGTATATCGTTCATTATCAGTTTTAGATGGGGCA
ATTCTACTGATTTCTGCAAAAGATGGCGTACAAGCACAAACTCGTATATTATTTCATGCA
CTTAGGAAAATGGGGATTCCCACAATCTTTTTTATCAATAAGATTGACCAAAATGGAATT
GATTTATCAACGGTTTATCAGGATATTAAAGAGAAACTTTCTGCCGAAATTGTAATCAAA
CAGAAGGTAGAACTGTATCCTAATATGTGTGTGACGAACTTTACCGAATCTGAACAATGG
GATATGGTAATAGAAGGAAATGATTACCTTTTGGAGAAATATACGTCTGGGAAATTATTG
GAAGCATTAGAACTCGAACAAGAGGAAAGCATAAGATTTCATAATTGTTCCCTGTTCCCT
GTTTATCACGGAAGTGCAAAAAACAATATAGGGATTGATAACCTTATAGAAGTGATTACG
AATAAATTTTATTCATCAACACATCGAGGTCAGTCTGAACTTTGCGGAAAAGTTTTCAAA
ATTGAGTATTCGGAAAAAAGACAGCGTCTTGCATATATACGTCTTTATAGTGGCGTACTG
CATTTGCGAGATCCGGTTAGAATATCGGAAAAGGAAAAAATAAAAATTACAGAAATGTAT
ACTTCAATAAATGGTGAATTATGTAAAATCGATAAGGCTTATTCCGGGGAAATTGTTATT
TTGCAGAATGAGTTTTTGAAGTTAAATAGTGTTCTTGGAGATACAAAGCTATTGCCACAG
AGAGAGAGAATTGAAAATCCCCTCCCTCTGCTGCAAACGACTGTTGAACCGAGCAAACCT
CAACAAAGGGAAATGTTACTTGATGCACTTTTAGAAATCTCCGACAGTGACCCGCTTCTG
CGATATTATGTGGATTCTGCGACACATGAAATCATACTTTCTTTCTTAGGGAAAGTACAA
ATGGAAGTGACTTGTGCTCTGCTGCAAGAAAAGTATCATGTGGAGATAGAAATAAAAGAG
CCTACAGTCATTTATATGGAAAGACCGTTAAAAAAAGCAGAGTATACCATTCACATCGAA
GTTCCACCGAATCCTTTCTGGGCTTCCATTGGTCTATCTGTAGCACCGCTTCCATTAGGG
AGCGGAGTACAGTATGAGAGCTCGGTTTCTCTTGGATACTTAAATCAATCGTTTCAAAAT
GCAGTTATGGAGGGGATACGCTATGGCTGTGAACAAGGATTGTATGGTTGGAATGTGACG
GACTGTAAAATCTGTTTTAAGTATGGCTTATACTATAGCCCTGTTAGTACCCCAGCAGAT
TTTCGGATGCTTGCTCCTATTGTATTGGAACAAGTCTTAAAAAAAGCTGGAACAGAATTG
TTAGAGCCATATCTTAGTTTTAAAATTTATGCGCCACAGGAATATCTTTCACGAGCATAC
AACGATGCTCCTAAATATTGTGCGAACATCGTAGACACTCAATTGAAAAATAATGAGGTC
ATTCTTAGTGGAGAAATCCCTGCTCGGTGTATTCAAAAATATCGTAGTGATTTAACTTTC
TTTACAAATGGACGTAGTGTTTGTTTAACAGAGTTAAAAGGGTACCATGTTACTACCGGT
GAACCTGTTTGCCAGCCCCGTCGTCCAAATAGTCGGATAGATAAAGTACGATATATGTTC
AATAAAATAACTTAG
>86180|NG236|Neisseria_gonorrhoeae||Neisseria_gonorrhoeae:1-1935
ATGGAGGAAAATCACATGAAAATTATTAATATTGGAGTTTTAGCTCATGTTGATGCAGGA
AAAACTACCTTAACAGAAAGCTTATTATATAACAGTGGAGCGATTACAGAATTAGGAAGC
GTGGACAAAGGTACAACGAGGACGGATAATACGCTTTTAGAACGTCAGAGAGGAATTACA
ATTCAGACAGGAATAACCTCTTTTCAGTGGGAAAATACGAAGGTGAACATCATAGACACG
CCAGGACATATGGATTTCTTAGCAGAAGTATATCGTTCATTATCAGTTTTAGATGGGGCA
ATTCTACTGATTTCTGCAAAAGATGGCGTACAAGCACAAACTCGTATATTATTTCATGCA
CTTAGGAAAATGGGGATTCCCACAATCTTTTTTATCAATAAGATTGACCAAAATGGAATT
GATTTATCAACGGTTTATCAGGATATTAAAGAGAAACTTTCTGCCGAAATTGTAATCAAA
CAGAAGGTAGAACTGTATCCTAATATGTGTGTGACGAACTTTACCGAATCTGAACAATGG
GATATGGTAATAGAAGGAAATGATTACCTTTTGGAGAAATATACGTCTGGGAAATTATTG
GAAGCATTAGAACTCGAACAAGAGGAAAGCATAAGATTTCATAATTGTTCCCTGTTCCCT
GTTTATCACGGAAGTGCAAAAAACAATATAGGGATTGATAACCTTATAGAAGTGATTACG
AATAAATTTTATTCATCAACACATCGAGGTCAGTCTGAACTTTGCGGAAAAGTTTTCAAA
ATTGAGTATTCGGAAAAAAGACAGCGTCTTGCATATATACGTCTTTATAGTGGCGTACTG
CATTTGCGAGATCCGGTTAGAATATCGGAAAAGGAAAAAATAAAAATTACAGAAATGTAT
ACTTCAATAAATGGTGAATTATGTAAAATCGATAAGGCTTATTCCGGGGAAATTGTTATT
TTGCAGAATGAGTTTTTGAAGTTAAATAGTGTTCTTGGAGATACAAAGCTATTGCCACAG
AGAGAGAGAATTGAAAATCCCCTCCCTCTGCTGCAAACGACTGTTGAACCGAGCAAACCT
CAACAAAGGGAAATGTTACTTGATGCACTTTTAGAAATCTCCGACAGTGACCCGCTTCTG
CGATATTATGTGGATTCTGCGACACATGAAATCATACTTTCTTTCTTAGGGAAAGTACAA
ATGGAAGTGACTTGTGCTCTGCTGCAAGAAAAGTATCATGTGGAGATAGAAATAAAAGAG
CCTACAGTCATTTATATGGAAAGACCGTTAAAAAAAGCAGAGTATACCATTCACATCGAA
GTTCCACCGAATCCTTTCTGGGCTTCCATTGGTCTATCTGTAGCACCGCTTCCATTAGGG
AGCGGAGTACAGTATGAGAGCTCGGTTTCTCTTGGATACTTAAATCAATCGTTTCAAAAT
GCAGTTATGGAGGGGATACGCTATGGCTGTGAACAAGGATTGTATGGTTGGAATGTGACG
GACTGTAAAATCTGTTTTAAGTATGGCTTATACTATAGCCCTGTTAGTACCCCAGCAGAT
TTTCGGATGCTTGCTCCTATTGTATTGGAACAAGTCTTAAAAAAAGCTGGAACAGAATTG
TTAGAGCCATATCTTAGTTTTAAAATTTATGCGCCACAGGAATATCTTTCACGAGCATAC
AACGATGCTCCTAAATATTGTGCGAACATCGTAGACACTCAATTGAAAAATAATGAGGTC
ATTCTTAGTGGAGAAATCCCTGCTCGGTGTATTCAAAAATATCGTAGTGATTTAACTTTC
TTTACAAATGGACGTAGTGTTTGTTTAACAGAGTTAAAAGGGTACCATGTTACTACCGGT
GAACCTGTTTGCCAGCCCCGTCGTCCAAATAGTCGGATAGATAAAGTACGATATATGTTC
AATAAAATAACTTAG
>86181|NG233|Neisseria_gonorrhoeae||Neisseria_gonorrhoeae:1-1935
ATGGAGGAAAATCACATGAAAATTATTAATATTGGAGTTTTAGCTCATGTTGATGCAGGA
AAAACTACCTTAACAGAAAGCTTATTATATAACAGTGGAGCGATTACAGAATTAGGAAGC
GTGGACAAAGGTACAACGAGGACGGATAATACGCTTTTAGAACGTCAGAGAGGAATTACA
ATTCAGACAGGAATAACCTCTTTTCAGTGGGAAAATACGAAGGTGAACATCATAGACACG
CCAGGACATATGGATTTCTTAGCAGAAGTATATCGTTCATTATCAGTTTTAGATGGGGCA
ATTCTACTGATTTCTGCAAAAGATGGCGTACAAGCACAAACTCGTATATTATTTCATGCA
CTTAGGAAAATGGGGATTCCCACAATCTTTTTTATCAATAAGATTGACCAAAATGGAATT
GATTTATCAACGGTTTATCAGGATATTAAAGAGAAACTTTCTGCCGAAATTGTAATCAAA
CAGAAGGTAGAACTGTATCCTAATATGTGTGTGACGAACTTTACCGAATCTGAACAATGG
GATATGGTAATAGAAGGAAATGATTACCTTTTGGAGAAATATACGTCTGGGAAATTATTG
GAAGCATTAGAACTCGAACAAGAGGAAAGCATAAGATTTCATAATTGTTCCCTGTTCCCT
GTTTATCACGGAAGTGCAAAAAACAATATAGGGATTGATAACCTTATAGAAGTGATTACG
AATAAATTTTATTCATCAACACATCGAGGTCAGTCTGAACTTTGCGGAAAAGTTTTCAAA
ATTGAGTATTCGGAAAAAAGACAGCGTCTTGCATATATACGTCTTTATAGTGGCGTACTG
CATTTGCGAGATCCGGTTAGAATATCGGAAAAGGAAAAAATAAAAATTACAGAAATGTAT
ACTTCAATAAATGGTGAATTATGTAAAATCGATAAGGCTTATTCCGGGGAAATTGTTATT
TTGCAGAATGAGTTTTTGAAGTTAAATAGTGTTCTTGGAGATACAAAGCTATTGCCACAG
AGAGAGAGAATTGAAAATCCCCTCCCTCTGCTGCAAACGACTGTTGAACCGAGCAAACCT
CAACAAAGGGAAATGTTACTTGATGCACTTTTAGAAATCTCCGACAGTGACCCGCTTCTG
CGATATTATGTGGATTCTGCGACACATGAAATCATACTTTCTTTCTTAGGGAAAGTACAA
ATGGAAGTGACTTGTGCTCTGCTGCAAGAAAAGTATCATGTGGAGATAGAAATAAAAGAG
CCTACAGTCATTTATATGGAAAGACCGTTAAAAAAAGCAGAGTATACCATTCACATCGAA
GTTCCACCGAATCCTTTCTGGGCTTCCATTGGTCTATCTGTAGCACCGCTTCCATTAGGG
AGCGGAGTACAGTATGAGAGCTCGGTTTCTCTTGGATACTTAAATCAATCGTTTCAAAAT
GCAGTTATGGAGGGGATACGCTATGGCTGTGAACAAGGATTGTATGGTTGGAATGTGACG
GACTGTAAAATCTGTTTTAAGTATGGCTTATACTATAGCCCTGTTAGTACCCCAGCAGAT
TTTCGGATGCTTGCTCCTATTGTATTGGAACAAGTCTTAAAAAAAGCTGGAACAGAATTG
TTAGAGCCATATCTTAGTTTTAAAATTTATGCGCCACAGGAATATCTTTCACGAGCATAC
AACGATGCTCCTAAATATTGTGCGAACATCGTAGACACTCAATTGAAAAATAATGAGGTC
ATTCTTAGTGGAGAAATCCCTGCTCGGTGTATTCAAAAATATCGTAGTGATTTAACTTTC
TTTACAAATGGACGTAGTGTTTGTTTAACAGAGTTAAAAGGGTACCATGTTACTACCGGT
GAACCTGTTTGCCAGCCCCGTCGTCCAAATAGTCGGATAGATAAAGTACGATATATGTTC
AATAAAATAACTTAG
>86182|NG234|Neisseria_gonorrhoeae||Neisseria_gonorrhoeae:1-1935
ATGGAGGAAAATCACATGAAAATTATTAATATTGGAGTTTTAGCTCATGTTGATGCAGGA
AAAACTACCTTAACAGAAAGCTTATTATATAACAGTGGAGCGATTACAGAATTAGGAAGC
GTGGACAAAGGTACAACGAGGACGGATAATACGCTTTTAGAACGTCAGAGAGGAATTACA
ATTCAGACAGGAATAACCTCTTTTCAGTGGGAAAATACGAAGGTGAACATCATAGACACG
CCAGGACATATGGATTTCTTAGCAGAAGTATATCGTTCATTATCAGTTTTAGATGGGGCA
ATTCTACTGATTTCTGCAAAAGATGGCGTACAAGCACAAACTCGTATATTATTTCATGCA
CTTAGGAAAATGGGGATTCCCACAATCTTTTTTATCAATAAGATTGACCAAAATGGAATT
GATTTATCAACGGTTTATCAGGATATTAAAGAGAAACTTTCTGCCGAAATTGTAATCAAA
CAGAAGGTAGAACTGTATCCTAATATGTGTGTGACGAACTTTACCGAATCTGAACAATGG
GATATGGTAATAGAAGGAAATGATTACCTTTTGGAGAAATATACGTCTGGGAAATTATTG
GAAGCATTAGAACTCGAACAAGAGGAAAGCATAAGATTTCATAATTGTTCCCTGTTCCCT
GTTTATCACGGAAGTGCAAAAAACAATATAGGGATTGATAACCTTATAGAAGTGATTACG
AATAAATTTTATTCATCAACACATCGAGGTCAGTCTGAACTTTGCGGAAAAGTTTTCAAA
ATTGAGTATTCGGAAAAAAGACAGCGTCTTGCATATATACGTCTTTATAGTGGCGTACTG
CATTTGCGAGATCCGGTTAGAATATCGGAAAAGGAAAAAATAAAAATTACAGAAATGTAT
ACTTCAATAAATGGTGAATTATGTAAAATCGATAAGGCTTATTCCGGGGAAATTGTTATT
TTGCAGAATGAGTTTTTGAAGTTAAATAGTGTTCTTGGAGATACAAAGCTATTGCCACAG
AGAGAGAGAATTGAAAATCCCCTCCCTCTGCTGCAAACGACTGTTGAACCGAGCAAACCT
CAACAAAGGGAAATGTTACTTGATGCACTTTTAGAAATCTCCGACAGTGACCCGCTTCTG
CGATATTATGTGGATTCTGCGACACATGAAATCATACTTTCTTTCTTAGGGAAAGTACAA
ATGGAAGTGACTTGTGCTCTGCTGCAAGAAAAGTATCATGTGGAGATAGAAATAAAAGAG
CCTACAGTCATTTATATGGAAAGACCGTTAAAAAAAGCAGAGTATACCATTCACATCGAA
GTTCCACCGAATCCTTTCTGGGCTTCCATTGGTCTATCTGTAGCACCGCTTCCATTAGGG
AGCGGAGTACAGTATGAGAGCTCGGTTTCTCTTGGATACTTAAATCAATCGTTTCAAAAT
GCAGTTATGGAGGGGATACGCTATGGCTGTGAACAAGGATTGTATGGTTGGAATGTGACG
GACTGTAAAATCTGTTTTAAGTATGGCTTATACTATAGCCCTGTTAGTACCCCAGCAGAT
TTTCGGATGCTTGCTCCTATTGTATTGGAACAAGTCTTAAAAAAAGCTGGAACAGAATTG
TTAGAGCCATATCTTAGTTTTAAAATTTATGCGCCACAGGAATATCTTTCACGAGCATAC
AACGATGCTCCTAAATATTGTGCGAACATCGTAGACACTCAATTGAAAAATAATGAGGTC
ATTCTTAGTGGAGAAATCCCTGCTCGGTGTATTCAAAAATATCGTAGTGATTTAACTTTC
TTTACAAATGGACGTAGTGTTTGTTTAACAGAGTTAAAAGGGTACCATGTTACTACCGGT
GAACCTGTTTGCCAGCCCCGTCGTCCAAATAGTCGGATAGATAAAGTACGATATATGTTC
AATAAAATAACTTAG
>86189|NG433|Neisseria_gonorrhoeae||Neisseria_gonorrhoeae:1-1935
ATGGAGGAAAATCACATGAAAATTATTAATATTGGAGTTTTAGCTCATGTTGATGCAGGA
AAAACTACCTTAACAGAAAGCTTATTATATAACAGTGGAGCGATTACAGAATTAGGAAGC
GTGGACAAAGGTACAACGAGGACGGATAATACGCTTTTAGAACGTCAGAGAGGAATTACA
ATTCAGACAGGAATAACCTCTTTTCAGTGGGAAAATACGAAGGTGAACATCATAGACACG
CCAGGACATATGGATTTCTTAGCAGAAGTATATCGTTCATTATCAGTTTTAGATGGGGCA
ATTCTACTGATTTCTGCAAAAGATGGCGTACAAGCACAAACTCGTATATTATTTCATGCA
CTTAGGAAAATGGGGATTCCCACAATCTTTTTTATCAATAAGATTGACCAAAATGGAATT
GATTTATCAACGGTTTATCAGGATATTAAAGAGAAACTTTCTGCCGAAATTGTAATCAAA
CAGAAGGTAGAACTGTATCCTAATATGTGTGTGACGAACTTTACCGAATCTGAACAATGG
GATATGGTAATAGAAGGAAATGATTACCTTTTGGAGAAATATACGTCTGGGAAATTATTG
GAAGCATTAGAACTCGAACAAGAGGAAAGCATAAGATTTCATAATTGTTCCCTGTTCCCT
GTTTATCACGGAAGTGCAAAAAACAATATAGGGATTGATAACCTTATAGAAGTGATTACG
AATAAATTTTATTCATCAACACATCGAGGTCAGTCTGAACTTTGCGGAAAAGTTTTCAAA
ATTGAGTATTCGGAAAAAAGACAGCGTCTTGCATATATACGTCTTTATAGTGGCGTACTG
CATTTGCGAGATCCGGTTAGAATATCGGAAAAGGAAAAAATAAAAATTACAGAAATGTAT
ACTTCAATAAATGGTGAATTATGTAAAATCGATAAGGCTTATTCCGGGGAAATTGTTATT
TTGCAGAATGAGTTTTTGAAGTTAAATAGTGTTCTTGGAGATACAAAGCTATTGCCACAG
AGAGAGAGAATTGAAAATCCCCTCCCTCTGCTGCAAACGACTGTTGAACCGAGCAAACCT
CAACAAAGGGAAATGTTACTTGATGCACTTTTAGAAATCTCCGACAGTGACCCGCTTCTG
CGATATTATGTGGATTCTGCGACACATGAAATCATACTTTCTTTCTTAGGGAAAGTACAA
ATGGAAGTGACTTGTGCTCTGCTGCAAGAAAAGTATCATGTGGAGATAGAAATAAAAGAG
CCTACAGTCATTTATATGGAAAGACCGTTAAAAAAAGCAGAGTATACCATTCACATCGAA
GTTCCACCGAATCCTTTCTGGGCTTCCATTGGTCTATCTGTAGCACCGCTTCCATTAGGG
AGCGGAGTACAGTATGAGAGCTCGGTTTCTCTTGGATACTTAAATCAATCGTTTCAAAAT
GCAGTTATGGAGGGGATACGCTATGGCTGTGAACAAGGATTGTATGGTTGGAATGTGACG
GACTGTAAAATCTGTTTTAAGTATGGCTTATACTATAGCCCTGTTAGTACCCCAGCAGAT
TTTCGGATGCTTGCTCCTATTGTATTGGAACAAGTCTTAAAAAAAGCTGGAACAGAATTG
TTAGAGCCATATCTTAGTTTTAAAATTTATGCGCCACAGGAATATCTTTCACGAGCATAC
AACGATGCTCCTAAATATTGTGCGAACATCGTAGACACTCAATTGAAAAATAATGAGGTC
ATTCTTAGTGGAGAAATCCCTGCTCGGTGTATTCAAAAATATCGTAGTGATTTAACTTTC
TTTACAAATGGACGTAGTGTTTGTTTAACAGAGTTAAAAGGGTACCATGTTACTACCGGT
GAACCTGTTTGCCAGCCCCGTCGTCCAAATAGTCGGATAGATAAAGTACGATATATGTTC
AATAAAATAACTTAG
>86190|NG432|Neisseria_gonorrhoeae||Neisseria_gonorrhoeae:1-1935
ATGGAGGAAAATCACATGAAAATTATTAATATTGGAGTTTTAGCTCATGTTGATGCAGGA
AAAACTACCTTAACAGAAAGCTTATTATATAACAGTGGAGCGATTACAGAATTAGGAAGC
GTGGACAAAGGTACAACGAGGACGGATAATACGCTTTTAGAACGTCAGAGAGGAATTACA
ATTCAGACAGGAATAACCTCTTTTCAGTGGGAAAATACGAAGGTGAACATCATAGACACG
CCAGGACATATGGATTTCTTAGCAGAAGTATATCGTTCATTATCAGTTTTAGATGGGGCA
ATTCTACTGATTTCTGCAAAAGATGGCGTACAAGCACAAACTCGTATATTATTTCATGCA
CTTAGGAAAATGGGGATTCCCACAATCTTTTTTATCAATAAGATTGACCAAAATGGAATT
GATTTATCAACGGTTTATCAGGATATTAAAGAGAAACTTTCTGCCGAAATTGTAATCAAA
CAGAAGGTAGAACTGTATCCTAATATGTGTGTGACGAACTTTACCGAATCTGAACAATGG
GATATGGTAATAGAAGGAAATGATTACCTTTTGGAGAAATATACGTCTGGGAAATTATTG
GAAGCATTAGAACTCGAACAAGAGGAAAGCATAAGATTTCATAATTGTTCCCTGTTCCCT
GTTTATCACGGAAGTGCAAAAAACAATATAGGGATTGATAACCTTATAGAAGTGATTACG
AATAAATTTTATTCATCAACACATCGAGGTCAGTCTGAACTTTGCGGAAAAGTTTTCAAA
ATTGAGTATTCGGAAAAAAGACAGCGTCTTGCATATATACGTCTTTATAGTGGCGTACTG
CATTTGCGAGATCCGGTTAGAATATCGGAAAAGGAAAAAATAAAAATTACAGAAATGTAT
ACTTCAATAAATGGTGAATTATGTAAAATCGATAAGGCTTATTCCGGGGAAATTGTTATT
TTGCAGAATGAGTTTTTGAAGTTAAATAGTGTTCTTGGAGATACAAAGCTATTGCCACAG
AGAGAGAGAATTGAAAATCCCCTCCCTCTGCTGCAAACGACTGTTGAACCGAGCAAACCT
CAACAAAGGGAAATGTTACTTGATGCACTTTTAGAAATCTCCGACAGTGACCCGCTTCTG
CGATATTATGTGGATTCTGCGACACATGAAATCATACTTTCTTTCTTAGGGAAAGTACAA
ATGGAAGTGACTTGTGCTCTGCTGCAAGAAAAGTATCATGTGGAGATAGAAATAAAAGAG
CCTACAGTCATTTATATGGAAAGACCGTTAAAAAAAGCAGAGTATACCATTCACATCGAA
GTTCCACCGAATCCTTTCTGGGCTTCCATTGGTCTATCTGTAGCACCGCTTCCATTAGGG
AGCGGAGTACAGTATGAGAGCTCGGTTTCTCTTGGATACTTAAATCAATCGTTTCAAAAT
GCAGTTATGGAGGGGATACGCTATGGCTGTGAACAAGGATTGTATGGTTGGAATGTGACG
GACTGTAAAATCTGTTTTAAGTATGGCTTATACTATAGCCCTGTTAGTACCCCAGCAGAT
TTTCGGATGCTTGCTCCTATTGTATTGGAACAAGTCTTAAAAAAAGCTGGAACAGAATTG
TTAGAGCCATATCTTAGTTTTAAAATTTATGCGCCACAGGAATATCTTTCACGAGCATAC
AACGATGCTCCTAAATATTGTGCGAACATCGTAGACACTCAATTGAAAAATAATGAGGTC
ATTCTTAGTGGAGAAATCCCTGCTCGGTGTATTCAAAAATATCGTAGTGATTTAACTTTC
TTTACAAATGGACGTAGTGTTTGTTTAACAGAGTTAAAAGGGTACCATGTTACTACCGGT
GAACCTGTTTGCCAGCCCCGTCGTCCAAATAGTCGGATAGATAAAGTACGATATATGTTC
AATAAAATAACTTAG
>86191|NG431|Neisseria_gonorrhoeae||Neisseria_gonorrhoeae:1-1935
ATGGAGGAAAATCACATGAAAATTATTAATATTGGAGTTTTAGCTCATGTTGATGCAGGA
AAAACTACCTTAACAGAAAGCTTATTATATAACAGTGGAGCGATTACAGAATTAGGAAGC
GTGGACAAAGGTACAACGAGGACGGATAATACGCTTTTAGAACGTCAGAGAGGAATTACA
ATTCAGACAGGAATAACCTCTTTTCAGTGGGAAAATACGAAGGTGAACATCATAGACACG
CCAGGACATATGGATTTCTTAGCAGAAGTATATCGTTCATTATCAGTTTTAGATGGGGCA
ATTCTACTGATTTCTGCAAAAGATGGCGTACAAGCACAAACTCGTATATTATTTCATGCA
CTTAGGAAAATGGGGATTCCCACAATCTTTTTTATCAATAAGATTGACCAAAATGGAATT
GATTTATCAACGGTTTATCAGGATATTAAAGAGAAACTTTCTGCCGAAATTGTAATCAAA
CAGAAGGTAGAACTGTATCCTAATATGTGTGTGACGAACTTTACCGAATCTGAACAATGG
GATATGGTAATAGAAGGAAATGATTACCTTTTGGAGAAATATACGTCTGGGAAATTATTG
GAAGCATTAGAACTCGAACAAGAGGAAAGCATAAGATTTCATAATTGTTCCCTGTTCCCT
GTTTATCACGGAAGTGCAAAAAACAATATAGGGATTGATAACCTTATAGAAGTGATTACG
AATAAATTTTATTCATCAACACATCGAGGTCAGTCTGAACTTTGCGGAAAAGTTTTCAAA
ATTGAGTATTCGGAAAAAAGACAGCGTCTTGCATATATACGTCTTTATAGTGGCGTACTG
CATTTGCGAGATCCGGTTAGAATATCGGAAAAGGAAAAAATAAAAATTACAGAAATGTAT
ACTTCAATAAATGGTGAATTATGTAAAATCGATAAGGCTTATTCCGGGGAAATTGTTATT
TTGCAGAATGAGTTTTTGAAGTTAAATAGTGTTCTTGGAGATACAAAGCTATTGCCACAG
AGAGAGAGAATTGAAAATCCCCTCCCTCTGCTGCAAACGACTGTTGAACCGAGCAAACCT
CAACAAAGGGAAATGTTACTTGATGCACTTTTAGAAATCTCCGACAGTGACCCGCTTCTG
CGATATTATGTGGATTCTGCGACACATGAAATCATACTTTCTTTCTTAGGGAAAGTACAA
ATGGAAGTGACTTGTGCTCTGCTGCAAGAAAAGTATCATGTGGAGATAGAAATAAAAGAG
CCTACAGTCATTTATATGGAAAGACCGTTAAAAAAAGCAGAGTATACCATTCACATCGAA
GTTCCACCGAATCCTTTCTGGGCTTCCATTGGTCTATCTGTAGCACCGCTTCCATTAGGG
AGCGGAGTACAGTATGAGAGCTCGGTTTCTCTTGGATACTTAAATCAATCGTTTCAAAAT
GCAGTTATGGAGGGGATACGCTATGGCTGTGAACAAGGATTGTATGGTTGGAATGTGACG
GACTGTAAAATCTGTTTTAAGTATGGCTTATACTATAGCCCTGTTAGTACCCCAGCAGAT
TTTCGGATGCTTGCTCCTATTGTATTGGAACAAGTCTTAAAAAAAGCTGGAACAGAATTG
TTAGAGCCATATCTTAGTTTTAAAATTTATGCGCCACAGGAATATCTTTCACGAGCATAC
AACGATGCTCCTAAATATTGTGCGAACATCGTAGACACTCAATTGAAAAATAATGAGGTC
ATTCTTAGTGGAGAAATCCCTGCTCGGTGTATTCAAAAATATCGTAGTGATTTAACTTTC
TTTACAAATGGACGTAGTGTTTGTTTAACAGAGTTAAAAGGGTACCATGTTACTACCGGT
GAACCTGTTTGCCAGCCCCGTCGTCCAAATAGTCGGATAGATAAAGTACGATATATGTTC
AATAAAATAACTTAG
>86192|NG430|Neisseria_gonorrhoeae||Neisseria_gonorrhoeae:1-1935
ATGGAGGAAAATCACATGAAAATTATTAATATTGGAGTTTTAGCTCATGTTGATGCAGGA
AAAACTACCTTAACAGAAAGCTTATTATATAACAGTGGAGCGATTACAGAATTAGGAAGC
GTGGACAAAGGTACAACGAGGACGGATAATACGCTTTTAGAACGTCAGAGAGGAATTACA
ATTCAGACAGGAATAACCTCTTTTCAGTGGGAAAATACGAAGGTGAACATCATAGACACG
CCAGGACATATGGATTTCTTAGCAGAAGTATATCGTTCATTATCAGTTTTAGATGGGGCA
ATTCTACTGATTTCTGCAAAAGATGGCGTACAAGCACAAACTCGTATATTATTTCATGCA
CTTAGGAAAATGGGGATTCCCACAATCTTTTTTATCAATAAGATTGACCAAAATGGAATT
GATTTATCAACGGTTTATCAGGATATTAAAGAGAAACTTTCTGCCGAAATTGTAATCAAA
CAGAAGGTAGAACTGTATCCTAATATGTGTGTGACGAACTTTACCGAATCTGAACAATGG
GATATGGTAATAGAAGGAAATGATTACCTTTTGGAGAAATATACGTCTGGGAAATTATTG
GAAGCATTAGAACTCGAACAAGAGGAAAGCATAAGATTTCATAATTGTTCCCTGTTCCCT
GTTTATCACGGAAGTGCAAAAAACAATATAGGGATTGATAACCTTATAGAAGTGATTACG
AATAAATTTTATTCATCAACACATCGAGGTCAGTCTGAACTTTGCGGAAAAGTTTTCAAA
ATTGAGTATTCGGAAAAAAGACAGCGTCTTGCATATATACGTCTTTATAGTGGCGTACTG
CATTTGCGAGATCCGGTTAGAATATCGGAAAAGGAAAAAATAAAAATTACAGAAATGTAT
ACTTCAATAAATGGTGAATTATGTAAAATCGATAAGGCTTATTCCGGGGAAATTGTTATT
TTGCAGAATGAGTTTTTGAAGTTAAATAGTGTTCTTGGAGATACAAAGCTATTGCCACAG
AGAGAGAGAATTGAAAATCCCCTCCCTCTGCTGCAAACGACTGTTGAACCGAGCAAACCT
CAACAAAGGGAAATGTTACTTGATGCACTTTTAGAAATCTCCGACAGTGACCCGCTTCTG
CGATATTATGTGGATTCTGCGACACATGAAATCATACTTTCTTTCTTAGGGAAAGTACAA
ATGGAAGTGACTTGTGCTCTGCTGCAAGAAAAGTATCATGTGGAGATAGAAATAAAAGAG
CCTACAGTCATTTATATGGAAAGACCGTTAAAAAAAGCAGAGTATACCATTCACATCGAA
GTTCCACCGAATCCTTTCTGGGCTTCCATTGGTCTATCTGTAGCACCGCTTCCATTAGGG
AGCGGAGTACAGTATGAGAGCTCGGTTTCTCTTGGATACTTAAATCAATCGTTTCAAAAT
GCAGTTATGGAGGGGATACGCTATGGCTGTGAACAAGGATTGTATGGTTGGAATGTGACG
GACTGTAAAATCTGTTTTAAGTATGGCTTATACTATAGCCCTGTTAGTACCCCAGCAGAT
TTTCGGATGCTTGCTCCTATTGTATTGGAACAAGTCTTAAAAAAAGCTGGAACAGAATTG
TTAGAGCCATATCTTAGTTTTAAAATTTATGCGCCACAGGAATATCTTTCACGAGCATAC
AACGATGCTCCTAAATATTGTGCGAACATCGTAGACACTCAATTGAAAAATAATGAGGTC
ATTCTTAGTGGAGAAATCCCTGCTCGGTGTATTCAAAAATATCGTAGTGATTTAACTTTC
TTTACAAATGGACGTAGTGTTTGTTTAACAGAGTTAAAAGGGTACCATGTTACTACCGGT
GAACCTGTTTGCCAGCCCCGTCGTCCAAATAGTCGGATAGATAAAGTACGATATATGTTC
AATAAAATAACTTAG
>86193|NG429|Neisseria_gonorrhoeae||Neisseria_gonorrhoeae:1-1935
ATGGAGGAAAATCACATGAAAATTATTAATATTGGAGTTTTAGCTCATGTTGATGCAGGA
AAAACTACCTTAACAGAAAGCTTATTATATAACAGTGGAGCGATTACAGAATTAGGAAGC
GTGGACAAAGGTACAACGAGGACGGATAATACGCTTTTAGAACGTCAGAGAGGAATTACA
ATTCAGACAGGAATAACCTCTTTTCAGTGGGAAAATACGAAGGTGAACATCATAGACACG
CCAGGACATATGGATTTCTTAGCAGAAGTATATCGTTCATTATCAGTTTTAGATGGGGCA
ATTCTACTGATTTCTGCAAAAGATGGCGTACAAGCACAAACTCGTATATTATTTCATGCA
CTTAGGAAAATGGGGATTCCCACAATCTTTTTTATCAATAAGATTGACCAAAATGGAATT
GATTTATCAACGGTTTATCAGGATATTAAAGAGAAACTTTCTGCCGAAATTGTAATCAAA
CAGAAGGTAGAACTGTATCCTAATATGTGTGTGACGAACTTTACCGAATCTGAACAATGG
GATATGGTAATAGAAGGAAATGATTACCTTTTGGAGAAATATACGTCTGGGAAATTATTG
GAAGCATTAGAACTCGAACAAGAGGAAAGCATAAGATTTCATAATTGTTCCCTGTTCCCT
GTTTATCACGGAAGTGCAAAAAACAATATAGGGATTGATAACCTTATAGAAGTGATTACG
AATAAATTTTATTCATCAACACATCGAGGTCAGTCTGAACTTTGCGGAAAAGTTTTCAAA
ATTGAGTATTCGGAAAAAAGACAGCGTCTTGCATATATACGTCTTTATAGTGGCGTACTG
CATTTGCGAGATCCGGTTAGAATATCGGAAAAGGAAAAAATAAAAATTACAGAAATGTAT
ACTTCAATAAATGGTGAATTATGTAAAATCGATAAGGCTTATTCCGGGGAAATTGTTATT
TTGCAGAATGAGTTTTTGAAGTTAAATAGTGTTCTTGGAGATACAAAGCTATTGCCACAG
AGAGAGAGAATTGAAAATCCCCTCCCTCTGCTGCAAACGACTGTTGAACCGAGCAAACCT
CAACAAAGGGAAATGTTACTTGATGCACTTTTAGAAATCTCCGACAGTGACCCGCTTCTG
CGATATTATGTGGATTCTGCGACACATGAAATCATACTTTCTTTCTTAGGGAAAGTACAA
ATGGAAGTGACTTGTGCTCTGCTGCAAGAAAAGTATCATGTGGAGATAGAAATAAAAGAG
CCTACAGTCATTTATATGGAAAGACCGTTAAAAAAAGCAGAGTATACCATTCACATCGAA
GTTCCACCGAATCCTTTCTGGGCTTCCATTGGTCTATCTGTAGCACCGCTTCCATTAGGG
AGCGGAGTACAGTATGAGAGCTCGGTTTCTCTTGGATACTTAAATCAATCGTTTCAAAAT
GCAGTTATGGAGGGGATACGCTATGGCTGTGAACAAGGATTGTATGGTTGGAATGTGACG
GACTGTAAAATCTGTTTTAAGTATGGCTTATACTATAGCCCTGTTAGTACCCCAGCAGAT
TTTCGGATGCTTGCTCCTATTGTATTGGAACAAGTCTTAAAAAAAGCTGGAACAGAATTG
TTAGAGCCATATCTTAGTTTTAAAATTTATGCGCCACAGGAATATCTTTCACGAGCATAC
AACGATGCTCCTAAATATTGTGCGAACATCGTAGACACTCAATTGAAAAATAATGAGGTC
ATTCTTAGTGGAGAAATCCCTGCTCGGTGTATTCAAAAATATCGTAGTGATTTAACTTTC
TTTACAAATGGACGTAGTGTTTGTTTAACAGAGTTAAAAGGGTACCATGTTACTACCGGT
GAACCTGTTTGCCAGCCCCGTCGTCCAAATAGTCGGATAGATAAAGTACGATATATGTTC
AATAAAATAACTTAG
>86195|NG353|Neisseria_gonorrhoeae||Neisseria_gonorrhoeae:1-1935
ATGGAGGAAAATCACATGAAAATTATTAATATTGGAGTTTTAGCTCATGTTGATGCAGGA
AAAACTACCTTAACAGAAAGCTTATTATATAACAGTGGAGCGATTACAGAATTAGGAAGC
GTGGACAAAGGTACAACGAGGACGGATAATACGCTTTTAGAACGTCAGAGAGGAATTACA
ATTCAGACAGGAATAACCTCTTTTCAGTGGGAAAATACGAAGGTGAACATCATAGACACG
CCAGGACATATGGATTTCTTAGCAGAAGTATATCGTTCATTATCAGTTTTAGATGGGGCA
ATTCTACTGATTTCTGCAAAAGATGGCGTACAAGCACAAACTCGTATATTATTTCATGCA
CTTAGGAAAATGGGGATTCCCACAATCTTTTTTATCAATAAGATTGACCAAAATGGAATT
GATTTATCAACGGTTTATCAGGATATTAAAGAGAAACTTTCTGCCGAAATTGTAATCAAA
CAGAAGGTAGAACTGTATCCTAATATGTGTGTGACGAACTTTACCGAATCTGAACAATGG
GATATGGTAATAGAAGGAAATGATTACCTTTTGGAGAAATATACGTCTGGGAAATTATTG
GAAGCATTAGAACTCGAACAAGAGGAAAGCATAAGATTTCATAATTGTTCCCTGTTCCCT
GTTTATCACGGAAGTGCAAAAAACAATATAGGGATTGATAACCTTATAGAAGTGATTACG
AATAAATTTTATTCATCAACACATCGAGGTCAGTCTGAACTTTGCGGAAAAGTTTTCAAA
ATTGAGTATTCGGAAAAAAGACAGCGTCTTGCATATATACGTCTTTATAGTGGCGTACTG
CATTTGCGAGATCCGGTTAGAATATCGGAAAAGGAAAAAATAAAAATTACAGAAATGTAT
ACTTCAATAAATGGTGAATTATGTAAAATCGATAAGGCTTATTCCGGGGAAATTGTTATT
TTGCAGAATGAGTTTTTGAAGTTAAATAGTGTTCTTGGAGATACAAAGCTATTGCCACAG
AGAGAGAGAATTGAAAATCCCCTCCCTCTGCTGCAAACGACTGTTGAACCGAGCAAACCT
CAACAAAGGGAAATGTTACTTGATGCACTTTTAGAAATCTCCGACAGTGACCCGCTTCTG
CGATATTATGTGGATTCTGCGACACATGAAATCATACTTTCTTTCTTAGGGAAAGTACAA
ATGGAAGTGACTTGTGCTCTGCTGCAAGAAAAGTATCATGTGGAGATAGAAATAAAAGAG
CCTACAGTCATTTATATGGAAAGACCGTTAAAAAAAGCAGAGTATACCATTCACATCGAA
GTTCCACCGAATCCTTTCTGGGCTTCCATTGGTCTATCTGTAGCACCGCTTCCATTAGGG
AGCGGAGTACAGTATGAGAGCTCGGTTTCTCTTGGATACTTAAATCAATCGTTTCAAAAT
GCAGTTATGGAGGGGATACGCTATGGCTGTGAACAAGGATTGTATGGTTGGAATGTGACG
GACTGTAAAATCTGTTTTAAGTATGGCTTATACTATAGCCCTGTTAGTACCCCAGCAGAT
TTTCGGATGCTTGCTCCTATTGTATTGGAACAAGTCTTAAAAAAAGCTGGAACAGAATTG
TTAGAGCCATATCTTAGTTTTAAAATTTATGCGCCACAGGAATATCTTTCACGAGCATAC
AACGATGCTCCTAAATATTGTGCGAACATCGTAGACACTCAATTGAAAAATAATGAGGTC
ATTCTTAGTGGAGAAATCCCTGCTCGGTGTATTCAAAAATATCGTAGTGATTTAACTTTC
TTTACAAATGGACGTAGTGTTTGTTTAACAGAGTTAAAAGGGTACCATGTTACTACCGGT
GAACCTGTTTGCCAGCCCCGTCGTCCAAATAGTCGGATAGATAAAGTACGATATATGTTC
AATAAAATAACTTAG
>86196|NG354|Neisseria_gonorrhoeae||Neisseria_gonorrhoeae:1-1935
ATGGAGGAAAATCACATGAAAATTATTAATATTGGAGTTTTAGCTCATGTTGATGCAGGA
AAAACTACCTTAACAGAAAGCTTATTATATAACAGTGGAGCGATTACAGAATTAGGAAGC
GTGGACAAAGGTACAACGAGGACGGATAATACGCTTTTAGAACGTCAGAGAGGAATTACA
ATTCAGACAGGAATAACCTCTTTTCAGTGGGAAAATACGAAGGTGAACATCATAGACACG
CCAGGACATATGGATTTCTTAGCAGAAGTATATCGTTCATTATCAGTTTTAGATGGGGCA
ATTCTACTGATTTCTGCAAAAGATGGCGTACAAGCACAAACTCGTATATTATTTCATGCA
CTTAGGAAAATGGGGATTCCCACAATCTTTTTTATCAATAAGATTGACCAAAATGGAATT
GATTTATCAACGGTTTATCAGGATATTAAAGAGAAACTTTCTGCCGAAATTGTAATCAAA
CAGAAGGTAGAACTGTATCCTAATATGTGTGTGACGAACTTTACCGAATCTGAACAATGG
GATATGGTAATAGAAGGAAATGATTACCTTTTGGAGAAATATACGTCTGGGAAATTATTG
GAAGCATTAGAACTCGAACAAGAGGAAAGCATAAGATTTCATAATTGTTCCCTGTTCCCT
GTTTATCACGGAAGTGCAAAAAACAATATAGGGATTGATAACCTTATAGAAGTGATTACG
AATAAATTTTATTCATCAACACATCGAGGTCAGTCTGAACTTTGCGGAAAAGTTTTCAAA
ATTGAGTATTCGGAAAAAAGACAGCGTCTTGCATATATACGTCTTTATAGTGGCGTACTG
CATTTGCGAGATCCGGTTAGAATATCGGAAAAGGAAAAAATAAAAATTACAGAAATGTAT
ACTTCAATAAATGGTGAATTATGTAAAATCGATAAGGCTTATTCCGGGGAAATTGTTATT
TTGCAGAATGAGTTTTTGAAGTTAAATAGTGTTCTTGGAGATACAAAGCTATTGCCACAG
AGAGAGAGAATTGAAAATCCCCTCCCTCTGCTGCAAACGACTGTTGAACCGAGCAAACCT
CAACAAAGGGAAATGTTACTTGATGCACTTTTAGAAATCTCCGACAGTGACCCGCTTCTG
CGATATTATGTGGATTCTGCGACACATGAAATCATACTTTCTTTCTTAGGGAAAGTACAA
ATGGAAGTGACTTGTGCTCTGCTGCAAGAAAAGTATCATGTGGAGATAGAAATAAAAGAG
CCTACAGTCATTTATATGGAAAGACCGTTAAAAAAAGCAGAGTATACCATTCACATCGAA
GTTCCACCGAATCCTTTCTGGGCTTCCATTGGTCTATCTGTAGCACCGCTTCCATTAGGG
AGCGGAGTACAGTATGAGAGCTCGGTTTCTCTTGGATACTTAAATCAATCGTTTCAAAAT
GCAGTTATGGAGGGGATACGCTATGGCTGTGAACAAGGATTGTATGGTTGGAATGTGACG
GACTGTAAAATCTGTTTTAAGTATGGCTTATACTATAGCCCTGTTAGTACCCCAGCAGAT
TTTCGGATGCTTGCTCCTATTGTATTGGAACAAGTCTTAAAAAAAGCTGGAACAGAATTG
TTAGAGCCATATCTTAGTTTTAAAATTTATGCGCCACAGGAATATCTTTCACGAGCATAC
AACGATGCTCCTAAATATTGTGCGAACATCGTAGACACTCAATTGAAAAATAATGAGGTC
ATTCTTAGTGGAGAAATCCCTGCTCGGTGTATTCAAAAATATCGTAGTGATTTAACTTTC
TTTACAAATGGACGTAGTGTTTGTTTAACAGAGTTAAAAGGGTACCATGTTACTACCGGT
GAACCTGTTTGCCAGCCCCGTCGTCCAAATAGTCGGATAGATAAAGTACGATATATGTTC
AATAAAATAACTTAG
>86199|NG349|Neisseria_gonorrhoeae||Neisseria_gonorrhoeae:1-1935
ATGGAGGAAAATCACATGAAAATTATTAATATTGGAGTTTTAGCTCATGTTGATGCAGGA
AAAACTACCTTAACAGAAAGCTTATTATATAACAGTGGAGCGATTACAGAATTAGGAAGC
GTGGACAAAGGTACAACGAGGACGGATAATACGCTTTTAGAACGTCAGAGAGGAATTACA
ATTCAGACAGGAATAACCTCTTTTCAGTGGGAAAATACGAAGGTGAACATCATAGACACG
CCAGGACATATGGATTTCTTAGCAGAAGTATATCGTTCATTATCAGTTTTAGATGGGGCA
ATTCTACTGATTTCTGCAAAAGATGGCGTACAAGCACAAACTCGTATATTATTTCATGCA
CTTAGGAAAATGGGGATTCCCACAATCTTTTTTATCAATAAGATTGACCAAAATGGAATT
GATTTATCAACGGTTTATCAGGATATTAAAGAGAAACTTTCTGCCGAAATTGTAATCAAA
CAGAAGGTAGAACTGTATCCTAATATGTGTGTGACGAACTTTACCGAATCTGAACAATGG
GATATGGTAATAGAAGGAAATGATTACCTTTTGGAGAAATATACGTCTGGGAAATTATTG
GAAGCATTAGAACTCGAACAAGAGGAAAGCATAAGATTTCATAATTGTTCCCTGTTCCCT
GTTTATCACGGAAGTGCAAAAAACAATATAGGGATTGATAACCTTATAGAAGTGATTACG
AATAAATTTTATTCATCAACACATCGAGGTCAGTCTGAACTTTGCGGAAAAGTTTTCAAA
ATTGAGTATTCGGAAAAAAGACAGCGTCTTGCATATATACGTCTTTATAGTGGCGTACTG
CATTTGCGAGATCCGGTTAGAATATCGGAAAAGGAAAAAATAAAAATTACAGAAATGTAT
ACTTCAATAAATGGTGAATTATGTAAAATCGATAAGGCTTATTCCGGGGAAATTGTTATT
TTGCAGAATGAGTTTTTGAAGTTAAATAGTGTTCTTGGAGATACAAAGCTATTGCCACAG
AGAGAGAGAATTGAAAATCCCCTCCCTCTGCTGCAAACGACTGTTGAACCGAGCAAACCT
CAACAAAGGGAAATGTTACTTGATGCACTTTTAGAAATCTCCGACAGTGACCCGCTTCTG
CGATATTATGTGGATTCTGCGACACATGAAATCATACTTTCTTTCTTAGGGAAAGTACAA
ATGGAAGTGACTTGTGCTCTGCTGCAAGAAAAGTATCATGTGGAGATAGAAATAAAAGAG
CCTACAGTCATTTATATGGAAAGACCGTTAAAAAAAGCAGAGTATACCATTCACATCGAA
GTTCCACCGAATCCTTTCTGGGCTTCCATTGGTCTATCTGTAGCACCGCTTCCATTAGGG
AGCGGAGTACAGTATGAGAGCTCGGTTTCTCTTGGATACTTAAATCAATCGTTTCAAAAT
GCAGTTATGGAGGGGATACGCTATGGCTGTGAACAAGGATTGTATGGTTGGAATGTGACG
GACTGTAAAATCTGTTTTAAGTATGGCTTATACTATAGCCCTGTTAGTACCCCAGCAGAT
TTTCGGATGCTTGCTCCTATTGTATTGGAACAAGTCTTAAAAAAAGCTGGAACAGAATTG
TTAGAGCCATATCTTAGTTTTAAAATTTATGCGCCACAGGAATATCTTTCACGAGCATAC
AACGATGCTCCTAAATATTGTGCGAACATCGTAGACACTCAATTGAAAAATAATGAGGTC
ATTCTTAGTGGAGAAATCCCTGCTCGGTGTATTCAAAAATATCGTAGTGATTTAACTTTC
TTTACAAATGGACGTAGTGTTTGTTTAACAGAGTTAAAAGGGTACCATGTTACTACCGGT
GAACCTGTTTGCCAGCCCCGTCGTCCAAATAGTCGGATAGATAAAGTACGATATATGTTC
AATAAAATAACTTAG
>86209|NG285|Neisseria_gonorrhoeae||Neisseria_gonorrhoeae:1-1935
ATGGAGGAAAATCACATGAAAATTATTAATATTGGAGTTTTAGCTCATGTTGATGCAGGA
AAAACTACCTTAACAGAAAGCTTATTATATAACAGTGGAGCGATTACAGAATTAGGAAGC
GTGGACAAAGGTACAACGAGGACGGATAATACGCTTTTAGAACGTCAGAGAGGAATTACA
ATTCAGACAGGAATAACCTCTTTTCAGTGGGAAAATACGAAGGTGAACATCATAGACACG
CCAGGACATATGGATTTCTTAGCAGAAGTATATCGTTCATTATCAGTTTTAGATGGGGCA
ATTCTACTGATTTCTGCAAAAGATGGCGTACAAGCACAAACTCGTATATTATTTCATGCA
CTTAGGAAAATGGGGATTCCCACAATCTTTTTTATCAATAAGATTGACCAAAATGGAATT
GATTTATCAACGGTTTATCAGGATATTAAAGAGAAACTTTCTGCCGAAATTGTAATCAAA
CAGAAGGTAGAACTGTATCCTAATATGTGTGTGACGAACTTTACCGAATCTGAACAATGG
GATATGGTAATAGAAGGAAATGATTACCTTTTGGAGAAATATACGTCTGGGAAATTATTG
GAAGCATTAGAACTCGAACAAGAGGAAAGCATAAGATTTCATAATTGTTCCCTGTTCCCT
GTTTATCACGGAAGTGCAAAAAACAATATAGGGATTGATAACCTTATAGAAGTGATTACG
AATAAATTTTATTCATCAACACATCGAGGTCAGTCTGAACTTTGCGGAAAAGTTTTCAAA
ATTGAGTATTCGGAAAAAAGACAGCGTCTTGCATATATACGTCTTTATAGTGGCGTACTG
CATTTGCGAGATCCGGTTAGAATATCGGAAAAGGAAAAAATAAAAATTACAGAAATGTAT
ACTTCAATAAATGGTGAATTATGTAAAATCGATAAGGCTTATTCCGGGGAAATTGTTATT
TTGCAGAATGAGTTTTTGAAGTTAAATAGTGTTCTTGGAGATACAAAGCTATTGCCACAG
AGAGAGAGAATTGAAAATCCCCTCCCTCTGCTGCAAACGACTGTTGAACCGAGCAAACCT
CAACAAAGGGAAATGTTACTTGATGCACTTTTAGAAATCTCCGACAGTGACCCGCTTCTG
CGATATTATGTGGATTCTGCGACACATGAAATCATACTTTCTTTCTTAGGGAAAGTACAA
ATGGAAGTGACTTGTGCTCTGCTGCAAGAAAAGTATCATGTGGAGATAGAAATAAAAGAG
CCTACAGTCATTTATATGGAAAGACCGTTAAAAAAAGCAGAGTATACCATTCACATCGAA
GTTCCACCGAATCCTTTCTGGGCTTCCATTGGTCTATCTGTAGCACCGCTTCCATTAGGG
AGCGGAGTACAGTATGAGAGCTCGGTTTCTCTTGGATACTTAAATCAATCGTTTCAAAAT
GCAGTTATGGAGGGGATACGCTATGGCTGTGAACAAGGATTGTATGGTTGGAATGTGACG
GACTGTAAAATCTGTTTTAAGTATGGCTTATACTATAGCCCTGTTAGTACCCCAGCAGAT
TTTCGGATGCTTGCTCCTATTGTATTGGAACAAGTCTTAAAAAAAGCTGGAACAGAATTG
TTAGAGCCATATCTTAGTTTTAAAATTTATGCGCCACAGGAATATCTTTCACGAGCATAC
AACGATGCTCCTAAATATTGTGCGAACATCGTAGACACTCAATTGAAAAATAATGAGGTC
ATTCTTAGTGGAGAAATCCCTGCTCGGTGTATTCAAAAATATCGTAGTGATTTAACTTTC
TTTACAAATGGACGTAGTGTTTGTTTAACAGAGTTAAAAGGGTACCATGTTACTACCGGT
GAACCTGTTTGCCAGCCCCGTCGTCCAAATAGTCGGATAGATAAAGTACGATATATGTTC
AATAAAATAACTTAG
>86211|NG291|Neisseria_gonorrhoeae||Neisseria_gonorrhoeae:1-1935
ATGGAGGAAAATCACATGAAAATTATTAATATTGGAGTTTTAGCTCATGTTGATGCAGGA
AAAACTACCTTAACAGAAAGCTTATTATATAACAGTGGAGCGATTACAGAATTAGGAAGC
GTGGACAAAGGTACAACGAGGACGGATAATACGCTTTTAGAACGTCAGAGAGGAATTACA
ATTCAGACAGGAATAACCTCTTTTCAGTGGGAAAATACGAAGGTGAACATCATAGACACG
CCAGGACATATGGATTTCTTAGCAGAAGTATATCGTTCATTATCAGTTTTAGATGGGGCA
ATTCTACTGATTTCTGCAAAAGATGGCGTACAAGCACAAACTCGTATATTATTTCATGCA
CTTAGGAAAATGGGGATTCCCACAATCTTTTTTATCAATAAGATTGACCAAAATGGAATT
GATTTATCAACGGTTTATCAGGATATTAAAGAGAAACTTTCTGCCGAAATTGTAATCAAA
CAGAAGGTAGAACTGTATCCTAATATGTGTGTGACGAACTTTACCGAATCTGAACAATGG
GATATGGTAATAGAAGGAAATGATTACCTTTTGGAGAAATATACGTCTGGGAAATTATTG
GAAGCATTAGAACTCGAACAAGAGGAAAGCATAAGATTTCATAATTGTTCCCTGTTCCCT
GTTTATCACGGAAGTGCAAAAAACAATATAGGGATTGATAACCTTATAGAAGTGATTACG
AATAAATTTTATTCATCAACACATCGAGGTCAGTCTGAACTTTGCGGAAAAGTTTTCAAA
ATTGAGTATTCGGAAAAAAGACAGCGTCTTGCATATATACGTCTTTATAGTGGCGTACTG
CATTTGCGAGATCCGGTTAGAATATCGGAAAAGGAAAAAATAAAAATTACAGAAATGTAT
ACTTCAATAAATGGTGAATTATGTAAAATCGATAAGGCTTATTCCGGGGAAATTGTTATT
TTGCAGAATGAGTTTTTGAAGTTAAATAGTGTTCTTGGAGATACAAAGCTATTGCCACAG
AGAGAGAGAATTGAAAATCCCCTCCCTCTGCTGCAAACGACTGTTGAACCGAGCAAACCT
CAACAAAGGGAAATGTTACTTGATGCACTTTTAGAAATCTCCGACAGTGACCCGCTTCTG
CGATATTATGTGGATTCTGCGACACATGAAATCATACTTTCTTTCTTAGGGAAAGTACAA
ATGGAAGTGACTTGTGCTCTGCTGCAAGAAAAGTATCATGTGGAGATAGAAATAAAAGAG
CCTACAGTCATTTATATGGAAAGACCGTTAAAAAAAGCAGAGTATACCATTCACATCGAA
GTTCCACCGAATCCTTTCTGGGCTTCCATTGGTCTATCTGTAGCACCGCTTCCATTAGGG
AGCGGAGTACAGTATGAGAGCTCGGTTTCTCTTGGATACTTAAATCAATCGTTTCAAAAT
GCAGTTATGGAGGGGATACGCTATGGCTGTGAACAAGGATTGTATGGTTGGAATGTGACG
GACTGTAAAATCTGTTTTAAGTATGGCTTATACTATAGCCCTGTTAGTACCCCAGCAGAT
TTTCGGATGCTTGCTCCTATTGTATTGGAACAAGTCTTAAAAAAAGCTGGAACAGAATTG
TTAGAGCCATATCTTAGTTTTAAAATTTATGCGCCACAGGAATATCTTTCACGAGCATAC
AACGATGCTCCTAAATATTGTGCGAACATCGTAGACACTCAATTGAAAAATAATGAGGTC
ATTCTTAGTGGAGAAATCCCTGCTCGGTGTATTCAAAAATATCGTAGTGATTTAACTTTC
TTTACAAATGGACGTAGTGTTTGTTTAACAGAGTTAAAAGGGTACCATGTTACTACCGGT
GAACCTGTTTGCCAGCCCCGTCGTCCAAATAGTCGGATAGATAAAGTACGATATATGTTC
AATAAAATAACTTAG
>86214|NG288|Neisseria_gonorrhoeae||Neisseria_gonorrhoeae:1-1935
ATGGAGGAAAATCACATGAAAATTATTAATATTGGAGTTTTAGCTCATGTTGATGCAGGA
AAAACTACCTTAACAGAAAGCTTATTATATAACAGTGGAGCGATTACAGAATTAGGAAGC
GTGGACAAAGGTACAACGAGGACGGATAATACGCTTTTAGAACGTCAGAGAGGAATTACA
ATTCAGACAGGAATAACCTCTTTTCAGTGGGAAAATACGAAGGTGAACATCATAGACACG
CCAGGACATATGGATTTCTTAGCAGAAGTATATCGTTCATTATCAGTTTTAGATGGGGCA
ATTCTACTGATTTCTGCAAAAGATGGCGTACAAGCACAAACTCGTATATTATTTCATGCA
CTTAGGAAAATGGGGATTCCCACAATCTTTTTTATCAATAAGATTGACCAAAATGGAATT
GATTTATCAACGGTTTATCAGGATATTAAAGAGAAACTTTCTGCCGAAATTGTAATCAAA
CAGAAGGTAGAACTGTATCCTAATATGTGTGTGACGAACTTTACCGAATCTGAACAATGG
GATATGGTAATAGAAGGAAATGATTACCTTTTGGAGAAATATACGTCTGGGAAATTATTG
GAAGCATTAGAACTCGAACAAGAGGAAAGCATAAGATTTCATAATTGTTCCCTGTTCCCT
GTTTATCACGGAAGTGCAAAAAACAATATAGGGATTGATAACCTTATAGAAGTGATTACG
AATAAATTTTATTCATCAACACATCGAGGTCAGTCTGAACTTTGCGGAAAAGTTTTCAAA
ATTGAGTATTCGGAAAAAAGACAGCGTCTTGCATATATACGTCTTTATAGTGGCGTACTG
CATTTGCGAGATCCGGTTAGAATATCGGAAAAGGAAAAAATAAAAATTACAGAAATGTAT
ACTTCAATAAATGGTGAATTATGTAAAATCGATAAGGCTTATTCCGGGGAAATTGTTATT
TTGCAGAATGAGTTTTTGAAGTTAAATAGTGTTCTTGGAGATACAAAGCTATTGCCACAG
AGAGAGAGAATTGAAAATCCCCTCCCTCTGCTGCAAACGACTGTTGAACCGAGCAAACCT
CAACAAAGGGAAATGTTACTTGATGCACTTTTAGAAATCTCCGACAGTGACCCGCTTCTG
CGATATTATGTGGATTCTGCGACACATGAAATCATACTTTCTTTCTTAGGGAAAGTACAA
ATGGAAGTGACTTGTGCTCTGCTGCAAGAAAAGTATCATGTGGAGATAGAAATAAAAGAG
CCTACAGTCATTTATATGGAAAGACCGTTAAAAAAAGCAGAGTATACCATTCACATCGAA
GTTCCACCGAATCCTTTCTGGGCTTCCATTGGTCTATCTGTAGCACCGCTTCCATTAGGG
AGCGGAGTACAGTATGAGAGCTCGGTTTCTCTTGGATACTTAAATCAATCGTTTCAAAAT
GCAGTTATGGAGGGGATACGCTATGGCTGTGAACAAGGATTGTATGGTTGGAATGTGACG
GACTGTAAAATCTGTTTTAAGTATGGCTTATACTATAGCCCTGTTAGTACCCCAGCAGAT
TTTCGGATGCTTGCTCCTATTGTATTGGAACAAGTCTTAAAAAAAGCTGGAACAGAATTG
TTAGAGCCATATCTTAGTTTTAAAATTTATGCGCCACAGGAATATCTTTCACGAGCATAC
AACGATGCTCCTAAATATTGTGCGAACATCGTAGACACTCAATTGAAAAATAATGAGGTC
ATTCTTAGTGGAGAAATCCCTGCTCGGTGTATTCAAAAATATCGTAGTGATTTAACTTTC
TTTACAAATGGACGTAGTGTTTGTTTAACAGAGTTAAAAGGGTACCATGTTACTACCGGT
GAACCTGTTTGCCAGCCCCGTCGTCCAAATAGTCGGATAGATAAAGTACGATATATGTTC
AATAAAATAACTTAG
>86215|NG165|Neisseria_gonorrhoeae||Neisseria_gonorrhoeae:1-1935
ATGGAGGAAAATCACATGAAAATTATTAATATTGGAGTTTTAGCTCATGTTGATGCAGGA
AAAACTACCTTAACAGAAAGCTTATTATATAACAGTGGAGCGATTACAGAATTAGGAAGC
GTGGACAAAGGTACAACGAGGACGGATAATACGCTTTTAGAACGTCAGAGAGGAATTACA
ATTCAGACAGGAATAACCTCTTTTCAGTGGGAAAATACGAAGGTGAACATCATAGACACG
CCAGGACATATGGATTTCTTAGCAGAAGTATATCGTTCATTATCAGTTTTAGATGGGGCA
ATTCTACTGATTTCTGCAAAAGATGGCGTACAAGCACAAACTCGTATATTATTTCATGCA
CTTAGGAAAATGGGGATTCCCACAATCTTTTTTATCAATAAGATTGACCAAAATGGAATT
GATTTATCAACGGTTTATCAGGATATTAAAGAGAAACTTTCTGCCGAAATTGTAATCAAA
CAGAAGGTAGAACTGTATCCTAATATGTGTGTGACGAACTTTACCGAATCTGAACAATGG
GATATGGTAATAGAAGGAAATGATTACCTTTTGGAGAAATATACGTCTGGGAAATTATTG
GAAGCATTAGAACTCGAACAAGAGGAAAGCATAAGATTTCATAATTGTTCCCTGTTCCCT
GTTTATCACGGAAGTGCAAAAAACAATATAGGGATTGATAACCTTATAGAAGTGATTACG
AATAAATTTTATTCATCAACACATCGAGGTCAGTCTGAACTTTGCGGAAAAGTTTTCAAA
ATTGAGTATTCGGAAAAAAGACAGCGTCTTGCATATATACGTCTTTATAGTGGCGTACTG
CATTTGCGAGATCCGGTTAGAATATCGGAAAAGGAAAAAATAAAAATTACAGAAATGTAT
ACTTCAATAAATGGTGAATTATGTAAAATCGATAAGGCTTATTCCGGGGAAATTGTTATT
TTGCAGAATGAGTTTTTGAAGTTAAATAGTGTTCTTGGAGATACAAAGCTATTGCCACAG
AGAGAGAGAATTGAAAATCCCCTCCCTCTGCTGCAAACGACTGTTGAACCGAGCAAACCT
CAACAAAGGGAAATGTTACTTGATGCACTTTTAGAAATCTCCGACAGTGACCCGCTTCTG
CGATATTATGTGGATTCTGCGACACATGAAATCATACTTTCTTTCTTAGGGAAAGTACAA
ATGGAAGTGACTTGTGCTCTGCTGCAAGAAAAGTATCATGTGGAGATAGAAATAAAAGAG
CCTACAGTCATTTATATGGAAAGACCGTTAAAAAAAGCAGAGTATACCATTCACATCGAA
GTTCCACCGAATCCTTTCTGGGCTTCCATTGGTCTATCTGTAGCACCGCTTCCATTAGGG
AGCGGAGTACAGTATGAGAGCTCGGTTTCTCTTGGATACTTAAATCAATCGTTTCAAAAT
GCAGTTATGGAGGGGATACGCTATGGCTGTGAACAAGGATTGTATGGTTGGAATGTGACG
GACTGTAAAATCTGTTTTAAGTATGGCTTATACTATAGCCCTGTTAGTACCCCAGCAGAT
TTTCGGATGCTTGCTCCTATTGTATTGGAACAAGTCTTAAAAAAAGCTGGAACAGAATTG
TTAGAGCCATATCTTAGTTTTAAAATTTATGCGCCACAGGAATATCTTTCACGAGCATAC
AACGATGCTCCTAAATATTGTGCGAACATCGTAGACACTCAATTGAAAAATAATGAGGTC
ATTCTTAGTGGAGAAATCCCTGCTCGGTGTATTCAAAAATATCGTAGTGATTTAACTTTC
TTTACAAATGGACGTAGTGTTTGTTTAACAGAGTTAAAAGGGTACCATGTTACTACCGGT
GAACCTGTTTGCCAGCCCCGTCGTCCAAATAGTCGGATAGATAAAGTACGATATATGTTC
AATAAAATAACTTAG
>86218|NG163|Neisseria_gonorrhoeae||Neisseria_gonorrhoeae:1-1935
ATGGAGGAAAATCACATGAAAATTATTAATATTGGAGTTTTAGCTCATGTTGATGCAGGA
AAAACTACCTTAACAGAAAGCTTATTATATAACAGTGGAGCGATTACAGAATTAGGAAGC
GTGGACAAAGGTACAACGAGGACGGATAATACGCTTTTAGAACGTCAGAGAGGAATTACA
ATTCAGACAGGAATAACCTCTTTTCAGTGGGAAAATACGAAGGTGAACATCATAGACACG
CCAGGACATATGGATTTCTTAGCAGAAGTATATCGTTCATTATCAGTTTTAGATGGGGCA
ATTCTACTGATTTCTGCAAAAGATGGCGTACAAGCACAAACTCGTATATTATTTCATGCA
CTTAGGAAAATGGGGATTCCCACAATCTTTTTTATCAATAAGATTGACCAAAATGGAATT
GATTTATCAACGGTTTATCAGGATATTAAAGAGAAACTTTCTGCCGAAATTGTAATCAAA
CAGAAGGTAGAACTGTATCCTAATATGTGTGTGACGAACTTTACCGAATCTGAACAATGG
GATATGGTAATAGAAGGAAATGATTACCTTTTGGAGAAATATACGTCTGGGAAATTATTG
GAAGCATTAGAACTCGAACAAGAGGAAAGCATAAGATTTCATAATTGTTCCCTGTTCCCT
GTTTATCACGGAAGTGCAAAAAACAATATAGGGATTGATAACCTTATAGAAGTGATTACG
AATAAATTTTATTCATCAACACATCGAGGTCAGTCTGAACTTTGCGGAAAAGTTTTCAAA
ATTGAGTATTCGGAAAAAAGACAGCGTCTTGCATATATACGTCTTTATAGTGGCGTACTG
CATTTGCGAGATCCGGTTAGAATATCGGAAAAGGAAAAAATAAAAATTACAGAAATGTAT
ACTTCAATAAATGGTGAATTATGTAAAATCGATAAGGCTTATTCCGGGGAAATTGTTATT
TTGCAGAATGAGTTTTTGAAGTTAAATAGTGTTCTTGGAGATACAAAGCTATTGCCACAG
AGAGAGAGAATTGAAAATCCCCTCCCTCTGCTGCAAACGACTGTTGAACCGAGCAAACCT
CAACAAAGGGAAATGTTACTTGATGCACTTTTAGAAATCTCCGACAGTGACCCGCTTCTG
CGATATTATGTGGATTCTGCGACACATGAAATCATACTTTCTTTCTTAGGGAAAGTACAA
ATGGAAGTGACTTGTGCTCTGCTGCAAGAAAAGTATCATGTGGAGATAGAAATAAAAGAG
CCTACAGTCATTTATATGGAAAGACCGTTAAAAAAAGCAGAGTATACCATTCACATCGAA
GTTCCACCGAATCCTTTCTGGGCTTCCATTGGTCTATCTGTAGCACCGCTTCCATTAGGG
AGCGGAGTACAGTATGAGAGCTCGGTTTCTCTTGGATACTTAAATCAATCGTTTCAAAAT
GCAGTTATGGAGGGGATACGCTATGGCTGTGAACAAGGATTGTATGGTTGGAATGTGACG
GACTGTAAAATCTGTTTTAAGTATGGCTTATACTATAGCCCTGTTAGTACCCCAGCAGAT
TTTCGGATGCTTGCTCCTATTGTATTGGAACAAGTCTTAAAAAAAGCTGGAACAGAATTG
TTAGAGCCATATCTTAGTTTTAAAATTTATGCGCCACAGGAATATCTTTCACGAGCATAC
AACGATGCTCCTAAATATTGTGCGAACATCGTAGACACTCAATTGAAAAATAATGAGGTC
ATTCTTAGTGGAGAAATCCCTGCTCGGTGTATTCAAAAATATCGTAGTGATTTAACTTTC
TTTACAAATGGACGTAGTGTTTGTTTAACAGAGTTAAAAGGGTACCATGTTACTACCGGT
GAACCTGTTTGCCAGCCCCGTCGTCCAAATAGTCGGATAGATAAAGTACGATATATGTTC
AATAAAATAACTTAG
>86224|NG170|Neisseria_gonorrhoeae||Neisseria_gonorrhoeae:1-1935
ATGGAGGAAAATCACATGAAAATTATTAATATTGGAGTTTTAGCTCATGTTGATGCAGGA
AAAACTACCTTAACAGAAAGCTTATTATATAACAGTGGAGCGATTACAGAATTAGGAAGC
GTGGACAAAGGTACAACGAGGACGGATAATACGCTTTTAGAACGTCAGAGAGGAATTACA
ATTCAGACAGGAATAACCTCTTTTCAGTGGGAAAATACGAAGGTGAACATCATAGACACG
CCAGGACATATGGATTTCTTAGCAGAAGTATATCGTTCATTATCAGTTTTAGATGGGGCA
ATTCTACTGATTTCTGCAAAAGATGGCGTACAAGCACAAACTCGTATATTATTTCATGCA
CTTAGGAAAATGGGGATTCCCACAATCTTTTTTATCAATAAGATTGACCAAAATGGAATT
GATTTATCAACGGTTTATCAGGATATTAAAGAGAAACTTTCTGCCGAAATTGTAATCAAA
CAGAAGGTAGAACTGTATCCTAATATGTGTGTGACGAACTTTACCGAATCTGAACAATGG
GATATGGTAATAGAAGGAAATGATTACCTTTTGGAGAAATATACGTCTGGGAAATTATTG
GAAGCATTAGAACTCGAACAAGAGGAAAGCATAAGATTTCATAATTGTTCCCTGTTCCCT
GTTTATCACGGAAGTGCAAAAAACAATATAGGGATTGATAACCTTATAGAAGTGATTACG
AATAAATTTTATTCATCAACACATCGAGGTCAGTCTGAACTTTGCGGAAAAGTTTTCAAA
ATTGAGTATTCGGAAAAAAGACAGCGTCTTGCATATATACGTCTTTATAGTGGCGTACTG
CATTTGCGAGATCCGGTTAGAATATCGGAAAAGGAAAAAATAAAAATTACAGAAATGTAT
ACTTCAATAAATGGTGAATTATGTAAAATCGATAAGGCTTATTCCGGGGAAATTGTTATT
TTGCAGAATGAGTTTTTGAAGTTAAATAGTGTTCTTGGAGATACAAAGCTATTGCCACAG
AGAGAGAGAATTGAAAATCCCCTCCCTCTGCTGCAAACGACTGTTGAACCGAGCAAACCT
CAACAAAGGGAAATGTTACTTGATGCACTTTTAGAAATCTCCGACAGTGACCCGCTTCTG
CGATATTATGTGGATTCTGCGACACATGAAATCATACTTTCTTTCTTAGGGAAAGTACAA
ATGGAAGTGACTTGTGCTCTGCTGCAAGAAAAGTATCATGTGGAGATAGAAATAAAAGAG
CCTACAGTCATTTATATGGAAAGACCGTTAAAAAAAGCAGAGTATACCATTCACATCGAA
GTTCCACCGAATCCTTTCTGGGCTTCCATTGGTCTATCTGTAGCACCGCTTCCATTAGGG
AGCGGAGTACAGTATGAGAGCTCGGTTTCTCTTGGATACTTAAATCAATCGTTTCAAAAT
GCAGTTATGGAGGGGATACGCTATGGCTGTGAACAAGGATTGTATGGTTGGAATGTGACG
GACTGTAAAATCTGTTTTAAGTATGGCTTATACTATAGCCCTGTTAGTACCCCAGCAGAT
TTTCGGATGCTTGCTCCTATTGTATTGGAACAAGTCTTAAAAAAAGCTGGAACAGAATTG
TTAGAGCCATATCTTAGTTTTAAAATTTATGCGCCACAGGAATATCTTTCACGAGCATAC
AACGATGCTCCTAAATATTGTGCGAACATCGTAGACACTCAATTGAAAAATAATGAGGTC
ATTCTTAGTGGAGAAATCCCTGCTCGGTGTATTCAAAAATATCGTAGTGATTTAACTTTC
TTTACAAATGGACGTAGTGTTTGTTTAACAGAGTTAAAAGGGTACCATGTTACTACCGGT
GAACCTGTTTGCCAGCCCCGTCGTCCAAATAGTCGGATAGATAAAGTACGATATATGTTC
AATAAAATAACTTAG
>86232|NG073|Neisseria_gonorrhoeae||Neisseria_gonorrhoeae:1-1935
ATGGAGGAAAATCACATGAAAATTATTAATATTGGAGTTTTAGCTCATGTTGATGCAGGA
AAAACTACCTTAACAGAAAGCTTATTATATAACAGTGGAGCGATTACAGAATTAGGAAGC
GTGGACAAAGGTACAACGAGGACGGATAATACGCTTTTAGAACGTCAGAGAGGAATTACA
ATTCAGACAGGAATAACCTCTTTTCAGTGGGAAAATACGAAGGTGAACATCATAGACACG
CCAGGACATATGGATTTCTTAGCAGAAGTATATCGTTCATTATCAGTTTTAGATGGGGCA
ATTCTACTGATTTCTGCAAAAGATGGCGTACAAGCACAAACTCGTATATTATTTCATGCA
CTTAGGAAAATGGGGATTCCCACAATCTTTTTTATCAATAAGATTGACCAAAATGGAATT
GATTTATCAACGGTTTATCAGGATATTAAAGAGAAACTTTCTGCCGAAATTGTAATCAAA
CAGAAGGTAGAACTGTATCCTAATATGTGTGTGACGAACTTTACCGAATCTGAACAATGG
GATATGGTAATAGAAGGAAATGATTACCTTTTGGAGAAATATACGTCTGGGAAATTATTG
GAAGCATTAGAACTCGAACAAGAGGAAAGCATAAGATTTCATAATTGTTCCCTGTTCCCT
GTTTATCACGGAAGTGCAAAAAACAATATAGGGATTGATAACCTTATAGAAGTGATTACG
AATAAATTTTATTCATCAACACATCGAGGTCAGTCTGAACTTTGCGGAAAAGTTTTCAAA
ATTGAGTATTCGGAAAAAAGACAGCGTCTTGCATATATACGTCTTTATAGTGGCGTACTG
CATTTGCGAGATCCGGTTAGAATATCGGAAAAGGAAAAAATAAAAATTACAGAAATGTAT
ACTTCAATAAATGGTGAATTATGTAAAATCGATAAGGCTTATTCCGGGGAAATTGTTATT
TTGCAGAATGAGTTTTTGAAGTTAAATAGTGTTCTTGGAGATACAAAGCTATTGCCACAG
AGAGAGAGAATTGAAAATCCCCTCCCTCTGCTGCAAACGACTGTTGAACCGAGCAAACCT
CAACAAAGGGAAATGTTACTTGATGCACTTTTAGAAATCTCCGACAGTGACCCGCTTCTG
CGATATTATGTGGATTCTGCGACACATGAAATCATACTTTCTTTCTTAGGGAAAGTACAA
ATGGAAGTGACTTGTGCTCTGCTGCAAGAAAAGTATCATGTGGAGATAGAAATAAAAGAG
CCTACAGTCATTTATATGGAAAGACCGTTAAAAAAAGCAGAGTATACCATTCACATCGAA
GTTCCACCGAATCCTTTCTGGGCTTCCATTGGTCTATCTGTAGCACCGCTTCCATTAGGG
AGCGGAGTACAGTATGAGAGCTCGGTTTCTCTTGGATACTTAAATCAATCGTTTCAAAAT
GCAGTTATGGAGGGGATACGCTATGGCTGTGAACAAGGATTGTATGGTTGGAATGTGACG
GACTGTAAAATCTGTTTTAAGTATGGCTTATACTATAGCCCTGTTAGTACCCCAGCAGAT
TTTCGGATGCTTGCTCCTATTGTATTGGAACAAGTCTTAAAAAAAGCTGGAACAGAATTG
TTAGAGCCATATCTTAGTTTTAAAATTTATGCGCCACAGGAATATCTTTCACGAGCATAC
AACGATGCTCCTAAATATTGTGCGAACATCGTAGACACTCAATTGAAAAATAATGAGGTC
ATTCTTAGTGGAGAAATCCCTGCTCGGTGTATTCAAAAATATCGTAGTGATTTAACTTTC
TTTACAAATGGACGTAGTGTTTGTTTAACAGAGTTAAAAGGGTACCATGTTACTACCGGT
GAACCTGTTTGCCAGCCCCGTCGTCCAAATAGTCGGATAGATAAAGTACGATATATGTTC
AATAAAATAACTTAG
>86249|NG267|Neisseria_gonorrhoeae||Neisseria_gonorrhoeae:1-1935
ATGGAGGAAAATCACATGAAAATTATTAATATTGGAGTTTTAGCTCATGTTGATGCAGGA
AAAACTACCTTAACAGAAAGCTTATTATATAACAGTGGAGCGATTACAGAATTAGGAAGC
GTGGACAAAGGTACAACGAGGACGGATAATACGCTTTTAGAACGTCAGAGAGGAATTACA
ATTCAGACAGGAATAACCTCTTTTCAGTGGGAAAATACGAAGGTGAACATCATAGACACG
CCAGGACATATGGATTTCTTAGCAGAAGTATATCGTTCATTATCAGTTTTAGATGGGGCA
ATTCTACTGATTTCTGCAAAAGATGGCGTACAAGCACAAACTCGTATATTATTTCATGCA
CTTAGGAAAATGGGGATTCCCACAATCTTTTTTATCAATAAGATTGACCAAAATGGAATT
GATTTATCAACGGTTTATCAGGATATTAAAGAGAAACTTTCTGCCGAAATTGTAATCAAA
CAGAAGGTAGAACTGTATCCTAATATGTGTGTGACGAACTTTACCGAATCTGAACAATGG
GATATGGTAATAGAAGGAAATGATTACCTTTTGGAGAAATATACGTCTGGGAAATTATTG
GAAGCATTAGAACTCGAACAAGAGGAAAGCATAAGATTTCATAATTGTTCCCTGTTCCCT
GTTTATCACGGAAGTGCAAAAAACAATATAGGGATTGATAACCTTATAGAAGTGATTACG
AATAAATTTTATTCATCAACACATCGAGGTCAGTCTGAACTTTGCGGAAAAGTTTTCAAA
ATTGAGTATTCGGAAAAAAGACAGCGTCTTGCATATATACGTCTTTATAGTGGCGTACTG
CATTTGCGAGATCCGGTTAGAATATCGGAAAAGGAAAAAATAAAAATTACAGAAATGTAT
ACTTCAATAAATGGTGAATTATGTAAAATCGATAAGGCTTATTCCGGGGAAATTGTTATT
TTGCAGAATGAGTTTTTGAAGTTAAATAGTGTTCTTGGAGATACAAAGCTATTGCCACAG
AGAGAGAGAATTGAAAATCCCCTCCCTCTGCTGCAAACGACTGTTGAACCGAGCAAACCT
CAACAAAGGGAAATGTTACTTGATGCACTTTTAGAAATCTCCGACAGTGACCCGCTTCTG
CGATATTATGTGGATTCTGCGACACATGAAATCATACTTTCTTTCTTAGGGAAAGTACAA
ATGGAAGTGACTTGTGCTCTGCTGCAAGAAAAGTATCATGTGGAGATAGAAATAAAAGAG
CCTACAGTCATTTATATGGAAAGACCGTTAAAAAAAGCAGAGTATACCATTCACATCGAA
GTTCCACCGAATCCTTTCTGGGCTTCCATTGGTCTATCTGTAGCACCGCTTCCATTAGGG
AGCGGAGTACAGTATGAGAGCTCGGTTTCTCTTGGATACTTAAATCAATCGTTTCAAAAT
GCAGTTATGGAGGGGATACGCTATGGCTGTGAACAAGGATTGTATGGTTGGAATGTGACG
GACTGTAAAATCTGTTTTAAGTATGGCTTATACTATAGCCCTGTTAGTACCCCAGCAGAT
TTTCGGATGCTTGCTCCTATTGTATTGGAACAAGTCTTAAAAAAAGCTGGAACAGAATTG
TTAGAGCCATATCTTAGTTTTAAAATTTATGCGCCACAGGAATATCTTTCACGAGCATAC
AACGATGCTCCTAAATATTGTGCGAACATCGTAGACACTCAATTGAAAAATAATGAGGTC
ATTCTTAGTGGAGAAATCCCTGCTCGGTGTATTCAAAAATATCGTAGTGATTTAACTTTC
TTTACAAATGGACGTAGTGTTTGTTTAACAGAGTTAAAAGGGTACCATGTTACTACCGGT
GAACCTGTTTGCCAGCCCCGTCGTCCAAATAGTCGGATAGATAAAGTACGATATATGTTC
AATAAAATAACTTAG
>86250|NG266|Neisseria_gonorrhoeae||Neisseria_gonorrhoeae:1-1935
ATGGAGGAAAATCACATGAAAATTATTAATATTGGAGTTTTAGCTCATGTTGATGCAGGA
AAAACTACCTTAACAGAAAGCTTATTATATAACAGTGGAGCGATTACAGAATTAGGAAGC
GTGGACAAAGGTACAACGAGGACGGATAATACGCTTTTAGAACGTCAGAGAGGAATTACA
ATTCAGACAGGAATAACCTCTTTTCAGTGGGAAAATACGAAGGTGAACATCATAGACACG
CCAGGACATATGGATTTCTTAGCAGAAGTATATCGTTCATTATCAGTTTTAGATGGGGCA
ATTCTACTGATTTCTGCAAAAGATGGCGTACAAGCACAAACTCGTATATTATTTCATGCA
CTTAGGAAAATGGGGATTCCCACAATCTTTTTTATCAATAAGATTGACCAAAATGGAATT
GATTTATCAACGGTTTATCAGGATATTAAAGAGAAACTTTCTGCCGAAATTGTAATCAAA
CAGAAGGTAGAACTGTATCCTAATATGTGTGTGACGAACTTTACCGAATCTGAACAATGG
GATATGGTAATAGAAGGAAATGATTACCTTTTGGAGAAATATACGTCTGGGAAATTATTG
GAAGCATTAGAACTCGAACAAGAGGAAAGCATAAGATTTCATAATTGTTCCCTGTTCCCT
GTTTATCACGGAAGTGCAAAAAACAATATAGGGATTGATAACCTTATAGAAGTGATTACG
AATAAATTTTATTCATCAACACATCGAGGTCAGTCTGAACTTTGCGGAAAAGTTTTCAAA
ATTGAGTATTCGGAAAAAAGACAGCGTCTTGCATATATACGTCTTTATAGTGGCGTACTG
CATTTGCGAGATCCGGTTAGAATATCGGAAAAGGAAAAAATAAAAATTACAGAAATGTAT
ACTTCAATAAATGGTGAATTATGTAAAATCGATAAGGCTTATTCCGGGGAAATTGTTATT
TTGCAGAATGAGTTTTTGAAGTTAAATAGTGTTCTTGGAGATACAAAGCTATTGCCACAG
AGAGAGAGAATTGAAAATCCCCTCCCTCTGCTGCAAACGACTGTTGAACCGAGCAAACCT
CAACAAAGGGAAATGTTACTTGATGCACTTTTAGAAATCTCCGACAGTGACCCGCTTCTG
CGATATTATGTGGATTCTGCGACACATGAAATCATACTTTCTTTCTTAGGGAAAGTACAA
ATGGAAGTGACTTGTGCTCTGCTGCAAGAAAAGTATCATGTGGAGATAGAAATAAAAGAG
CCTACAGTCATTTATATGGAAAGACCGTTAAAAAAAGCAGAGTATACCATTCACATCGAA
GTTCCACCGAATCCTTTCTGGGCTTCCATTGGTCTATCTGTAGCACCGCTTCCATTAGGG
AGCGGAGTACAGTATGAGAGCTCGGTTTCTCTTGGATACTTAAATCAATCGTTTCAAAAT
GCAGTTATGGAGGGGATACGCTATGGCTGTGAACAAGGATTGTATGGTTGGAATGTGACG
GACTGTAAAATCTGTTTTAAGTATGGCTTATACTATAGCCCTGTTAGTACCCCAGCAGAT
TTTCGGATGCTTGCTCCTATTGTATTGGAACAAGTCTTAAAAAAAGCTGGAACAGAATTG
TTAGAGCCATATCTTAGTTTTAAAATTTATGCGCCACAGGAATATCTTTCACGAGCATAC
AACGATGCTCCTAAATATTGTGCGAACATCGTAGACACTCAATTGAAAAATAATGAGGTC
ATTCTTAGTGGAGAAATCCCTGCTCGGTGTATTCAAAAATATCGTAGTGATTTAACTTTC
TTTACAAATGGACGTAGTGTTTGTTTAACAGAGTTAAAAGGGTACCATGTTACTACCGGT
GAACCTGTTTGCCAGCCCCGTCGTCCAAATAGTCGGATAGATAAAGTACGATATATGTTC
AATAAAATAACTTAG
>86251|NG424|Neisseria_gonorrhoeae||Neisseria_gonorrhoeae:1-1935
ATGGAGGAAAATCACATGAAAATTATTAATATTGGAGTTTTAGCTCATGTTGATGCAGGA
AAAACTACCTTAACAGAAAGCTTATTATATAACAGTGGAGCGATTACAGAATTAGGAAGC
GTGGACAAAGGTACAACGAGGACGGATAATACGCTTTTAGAACGTCAGAGAGGAATTACA
ATTCAGACAGGAATAACCTCTTTTCAGTGGGAAAATACGAAGGTGAACATCATAGACACG
CCAGGACATATGGATTTCTTAGCAGAAGTATATCGTTCATTATCAGTTTTAGATGGGGCA
ATTCTACTGATTTCTGCAAAAGATGGCGTACAAGCACAAACTCGTATATTATTTCATGCA
CTTAGGAAAATGGGGATTCCCACAATCTTTTTTATCAATAAGATTGACCAAAATGGAATT
GATTTATCAACGGTTTATCAGGATATTAAAGAGAAACTTTCTGCCGAAATTGTAATCAAA
CAGAAGGTAGAACTGTATCCTAATATGTGTGTGACGAACTTTACCGAATCTGAACAATGG
GATATGGTAATAGAAGGAAATGATTACCTTTTGGAGAAATATACGTCTGGGAAATTATTG
GAAGCATTAGAACTCGAACAAGAGGAAAGCATAAGATTTCATAATTGTTCCCTGTTCCCT
GTTTATCACGGAAGTGCAAAAAACAATATAGGGATTGATAACCTTATAGAAGTGATTACG
AATAAATTTTATTCATCAACACATCGAGGTCAGTCTGAACTTTGCGGAAAAGTTTTCAAA
ATTGAGTATTCGGAAAAAAGACAGCGTCTTGCATATATACGTCTTTATAGTGGCGTACTG
CATTTGCGAGATCCGGTTAGAATATCGGAAAAGGAAAAAATAAAAATTACAGAAATGTAT
ACTTCAATAAATGGTGAATTATGTAAAATCGATAAGGCTTATTCCGGGGAAATTGTTATT
TTGCAGAATGAGTTTTTGAAGTTAAATAGTGTTCTTGGAGATACAAAGCTATTGCCACAG
AGAGAGAGAATTGAAAATCCCCTCCCTCTGCTGCAAACGACTGTTGAACCGAGCAAACCT
CAACAAAGGGAAATGTTACTTGATGCACTTTTAGAAATCTCCGACAGTGACCCGCTTCTG
CGATATTATGTGGATTCTGCGACACATGAAATCATACTTTCTTTCTTAGGGAAAGTACAA
ATGGAAGTGACTTGTGCTCTGCTGCAAGAAAAGTATCATGTGGAGATAGAAATAAAAGAG
CCTACAGTCATTTATATGGAAAGACCGTTAAAAAAAGCAGAGTATACCATTCACATCGAA
GTTCCACCGAATCCTTTCTGGGCTTCCATTGGTCTATCTGTAGCACCGCTTCCATTAGGG
AGCGGAGTACAGTATGAGAGCTCGGTTTCTCTTGGATACTTAAATCAATCGTTTCAAAAT
GCAGTTATGGAGGGGATACGCTATGGCTGTGAACAAGGATTGTATGGTTGGAATGTGACG
GACTGTAAAATCTGTTTTAAGTATGGCTTATACTATAGCCCTGTTAGTACCCCAGCAGAT
TTTCGGATGCTTGCTCCTATTGTATTGGAACAAGTCTTAAAAAAAGCTGGAACAGAATTG
TTAGAGCCATATCTTAGTTTTAAAATTTATGCGCCACAGGAATATCTTTCACGAGCATAC
AACGATGCTCCTAAATATTGTGCGAACATCGTAGACACTCAATTGAAAAATAATGAGGTC
ATTCTTAGTGGAGAAATCCCTGCTCGGTGTATTCAAAAATATCGTAGTGATTTAACTTTC
TTTACAAATGGACGTAGTGTTTGTTTAACAGAGTTAAAAGGGTACCATGTTACTACCGGT
GAACCTGTTTGCCAGCCCCGTCGTCCAAATAGTCGGATAGATAAAGTACGATATATGTTC
AATAAAATAACTTAG
>86252|NG425|Neisseria_gonorrhoeae||Neisseria_gonorrhoeae:1-1935
ATGGAGGAAAATCACATGAAAATTATTAATATTGGAGTTTTAGCTCATGTTGATGCAGGA
AAAACTACCTTAACAGAAAGCTTATTATATAACAGTGGAGCGATTACAGAATTAGGAAGC
GTGGACAAAGGTACAACGAGGACGGATAATACGCTTTTAGAACGTCAGAGAGGAATTACA
ATTCAGACAGGAATAACCTCTTTTCAGTGGGAAAATACGAAGGTGAACATCATAGACACG
CCAGGACATATGGATTTCTTAGCAGAAGTATATCGTTCATTATCAGTTTTAGATGGGGCA
ATTCTACTGATTTCTGCAAAAGATGGCGTACAAGCACAAACTCGTATATTATTTCATGCA
CTTAGGAAAATGGGGATTCCCACAATCTTTTTTATCAATAAGATTGACCAAAATGGAATT
GATTTATCAACGGTTTATCAGGATATTAAAGAGAAACTTTCTGCCGAAATTGTAATCAAA
CAGAAGGTAGAACTGTATCCTAATATGTGTGTGACGAACTTTACCGAATCTGAACAATGG
GATATGGTAATAGAAGGAAATGATTACCTTTTGGAGAAATATACGTCTGGGAAATTATTG
GAAGCATTAGAACTCGAACAAGAGGAAAGCATAAGATTTCATAATTGTTCCCTGTTCCCT
GTTTATCACGGAAGTGCAAAAAACAATATAGGGATTGATAACCTTATAGAAGTGATTACG
AATAAATTTTATTCATCAACACATCGAGGTCAGTCTGAACTTTGCGGAAAAGTTTTCAAA
ATTGAGTATTCGGAAAAAAGACAGCGTCTTGCATATATACGTCTTTATAGTGGCGTACTG
CATTTGCGAGATCCGGTTAGAATATCGGAAAAGGAAAAAATAAAAATTACAGAAATGTAT
ACTTCAATAAATGGTGAATTATGTAAAATCGATAAGGCTTATTCCGGGGAAATTGTTATT
TTGCAGAATGAGTTTTTGAAGTTAAATAGTGTTCTTGGAGATACAAAGCTATTGCCACAG
AGAGAGAGAATTGAAAATCCCCTCCCTCTGCTGCAAACGACTGTTGAACCGAGCAAACCT
CAACAAAGGGAAATGTTACTTGATGCACTTTTAGAAATCTCCGACAGTGACCCGCTTCTG
CGATATTATGTGGATTCTGCGACACATGAAATCATACTTTCTTTCTTAGGGAAAGTACAA
ATGGAAGTGACTTGTGCTCTGCTGCAAGAAAAGTATCATGTGGAGATAGAAATAAAAGAG
CCTACAGTCATTTATATGGAAAGACCGTTAAAAAAAGCAGAGTATACCATTCACATCGAA
GTTCCACCGAATCCTTTCTGGGCTTCCATTGGTCTATCTGTAGCACCGCTTCCATTAGGG
AGCGGAGTACAGTATGAGAGCTCGGTTTCTCTTGGATACTTAAATCAATCGTTTCAAAAT
GCAGTTATGGAGGGGATACGCTATGGCTGTGAACAAGGATTGTATGGTTGGAATGTGACG
GACTGTAAAATCTGTTTTAAGTATGGCTTATACTATAGCCCTGTTAGTACCCCAGCAGAT
TTTCGGATGCTTGCTCCTATTGTATTGGAACAAGTCTTAAAAAAAGCTGGAACAGAATTG
TTAGAGCCATATCTTAGTTTTAAAATTTATGCGCCACAGGAATATCTTTCACGAGCATAC
AACGATGCTCCTAAATATTGTGCGAACATCGTAGACACTCAATTGAAAAATAATGAGGTC
ATTCTTAGTGGAGAAATCCCTGCTCGGTGTATTCAAAAATATCGTAGTGATTTAACTTTC
TTTACAAATGGACGTAGTGTTTGTTTAACAGAGTTAAAAGGGTACCATGTTACTACCGGT
GAACCTGTTTGCCAGCCCCGTCGTCCAAATAGTCGGATAGATAAAGTACGATATATGTTC
AATAAAATAACTTAG
>86259|NG416|Neisseria_gonorrhoeae||Neisseria_gonorrhoeae:1-1935
ATGGAGGAAAATCACATGAAAATTATTAATATTGGAGTTTTAGCTCATGTTGATGCAGGA
AAAACTACCTTAACAGAAAGCTTATTATATAACAGTGGAGCGATTACAGAATTAGGAAGC
GTGGACAAAGGTACAACGAGGACGGATAATACGCTTTTAGAACGTCAGAGAGGAATTACA
ATTCAGACAGGAATAACCTCTTTTCAGTGGGAAAATACGAAGGTGAACATCATAGACACG
CCAGGACATATGGATTTCTTAGCAGAAGTATATCGTTCATTATCAGTTTTAGATGGGGCA
ATTCTACTGATTTCTGCAAAAGATGGCGTACAAGCACAAACTCGTATATTATTTCATGCA
CTTAGGAAAATGGGGATTCCCACAATCTTTTTTATCAATAAGATTGACCAAAATGGAATT
GATTTATCAACGGTTTATCAGGATATTAAAGAGAAACTTTCTGCCGAAATTGTAATCAAA
CAGAAGGTAGAACTGTATCCTAATATGTGTGTGACGAACTTTACCGAATCTGAACAATGG
GATATGGTAATAGAAGGAAATGATTACCTTTTGGAGAAATATACGTCTGGGAAATTATTG
GAAGCATTAGAACTCGAACAAGAGGAAAGCATAAGATTTCATAATTGTTCCCTGTTCCCT
GTTTATCACGGAAGTGCAAAAAACAATATAGGGATTGATAACCTTATAGAAGTGATTACG
AATAAATTTTATTCATCAACACATCGAGGTCAGTCTGAACTTTGCGGAAAAGTTTTCAAA
ATTGAGTATTCGGAAAAAAGACAGCGTCTTGCATATATACGTCTTTATAGTGGCGTACTG
CATTTGCGAGATCCGGTTAGAATATCGGAAAAGGAAAAAATAAAAATTACAGAAATGTAT
ACTTCAATAAATGGTGAATTATGTAAAATCGATAAGGCTTATTCCGGGGAAATTGTTATT
TTGCAGAATGAGTTTTTGAAGTTAAATAGTGTTCTTGGAGATACAAAGCTATTGCCACAG
AGAGAGAGAATTGAAAATCCCCTCCCTCTGCTGCAAACGACTGTTGAACCGAGCAAACCT
CAACAAAGGGAAATGTTACTTGATGCACTTTTAGAAATCTCCGACAGTGACCCGCTTCTG
CGATATTATGTGGATTCTGCGACACATGAAATCATACTTTCTTTCTTAGGGAAAGTACAA
ATGGAAGTGACTTGTGCTCTGCTGCAAGAAAAGTATCATGTGGAGATAGAAATAAAAGAG
CCTACAGTCATTTATATGGAAAGACCGTTAAAAAAAGCAGAGTATACCATTCACATCGAA
GTTCCACCGAATCCTTTCTGGGCTTCCATTGGTCTATCTGTAGCACCGCTTCCATTAGGG
AGCGGAGTACAGTATGAGAGCTCGGTTTCTCTTGGATACTTAAATCAATCGTTTCAAAAT
GCAGTTATGGAGGGGATACGCTATGGCTGTGAACAAGGATTGTATGGTTGGAATGTGACG
GACTGTAAAATCTGTTTTAAGTATGGCTTATACTATAGCCCTGTTAGTACCCCAGCAGAT
TTTCGGATGCTTGCTCCTATTGTATTGGAACAAGTCTTAAAAAAAGCTGGAACAGAATTG
TTAGAGCCATATCTTAGTTTTAAAATTTATGCGCCACAGGAATATCTTTCACGAGCATAC
AACGATGCTCCTAAATATTGTGCGAACATCGTAGACACTCAATTGAAAAATAATGAGGTC
ATTCTTAGTGGAGAAATCCCTGCTCGGTGTATTCAAAAATATCGTAGTGATTTAACTTTC
TTTACAAATGGACGTAGTGTTTGTTTAACAGAGTTAAAAGGGTACCATGTTACTACCGGT
GAACCTGTTTGCCAGCCCCGTCGTCCAAATAGTCGGATAGATAAAGTACGATATATGTTC
AATAAAATAACTTAG
>86260|NG417|Neisseria_gonorrhoeae||Neisseria_gonorrhoeae:1-1935
ATGGAGGAAAATCACATGAAAATTATTAATATTGGAGTTTTAGCTCATGTTGATGCAGGA
AAAACTACCTTAACAGAAAGCTTATTATATAACAGTGGAGCGATTACAGAATTAGGAAGC
GTGGACAAAGGTACAACGAGGACGGATAATACGCTTTTAGAACGTCAGAGAGGAATTACA
ATTCAGACAGGAATAACCTCTTTTCAGTGGGAAAATACGAAGGTGAACATCATAGACACG
CCAGGACATATGGATTTCTTAGCAGAAGTATATCGTTCATTATCAGTTTTAGATGGGGCA
ATTCTACTGATTTCTGCAAAAGATGGCGTACAAGCACAAACTCGTATATTATTTCATGCA
CTTAGGAAAATGGGGATTCCCACAATCTTTTTTATCAATAAGATTGACCAAAATGGAATT
GATTTATCAACGGTTTATCAGGATATTAAAGAGAAACTTTCTGCCGAAATTGTAATCAAA
CAGAAGGTAGAACTGTATCCTAATATGTGTGTGACGAACTTTACCGAATCTGAACAATGG
GATATGGTAATAGAAGGAAATGATTACCTTTTGGAGAAATATACGTCTGGGAAATTATTG
GAAGCATTAGAACTCGAACAAGAGGAAAGCATAAGATTTCATAATTGTTCCCTGTTCCCT
GTTTATCACGGAAGTGCAAAAAACAATATAGGGATTGATAACCTTATAGAAGTGATTACG
AATAAATTTTATTCATCAACACATCGAGGTCAGTCTGAACTTTGCGGAAAAGTTTTCAAA
ATTGAGTATTCGGAAAAAAGACAGCGTCTTGCATATATACGTCTTTATAGTGGCGTACTG
CATTTGCGAGATCCGGTTAGAATATCGGAAAAGGAAAAAATAAAAATTACAGAAATGTAT
ACTTCAATAAATGGTGAATTATGTAAAATCGATAAGGCTTATTCCGGGGAAATTGTTATT
TTGCAGAATGAGTTTTTGAAGTTAAATAGTGTTCTTGGAGATACAAAGCTATTGCCACAG
AGAGAGAGAATTGAAAATCCCCTCCCTCTGCTGCAAACGACTGTTGAACCGAGCAAACCT
CAACAAAGGGAAATGTTACTTGATGCACTTTTAGAAATCTCCGACAGTGACCCGCTTCTG
CGATATTATGTGGATTCTGCGACACATGAAATCATACTTTCTTTCTTAGGGAAAGTACAA
ATGGAAGTGACTTGTGCTCTGCTGCAAGAAAAGTATCATGTGGAGATAGAAATAAAAGAG
CCTACAGTCATTTATATGGAAAGACCGTTAAAAAAAGCAGAGTATACCATTCACATCGAA
GTTCCACCGAATCCTTTCTGGGCTTCCATTGGTCTATCTGTAGCACCGCTTCCATTAGGG
AGCGGAGTACAGTATGAGAGCTCGGTTTCTCTTGGATACTTAAATCAATCGTTTCAAAAT
GCAGTTATGGAGGGGATACGCTATGGCTGTGAACAAGGATTGTATGGTTGGAATGTGACG
GACTGTAAAATCTGTTTTAAGTATGGCTTATACTATAGCCCTGTTAGTACCCCAGCAGAT
TTTCGGATGCTTGCTCCTATTGTATTGGAACAAGTCTTAAAAAAAGCTGGAACAGAATTG
TTAGAGCCATATCTTAGTTTTAAAATTTATGCGCCACAGGAATATCTTTCACGAGCATAC
AACGATGCTCCTAAATATTGTGCGAACATCGTAGACACTCAATTGAAAAATAATGAGGTC
ATTCTTAGTGGAGAAATCCCTGCTCGGTGTATTCAAAAATATCGTAGTGATTTAACTTTC
TTTACAAATGGACGTAGTGTTTGTTTAACAGAGTTAAAAGGGTACCATGTTACTACCGGT
GAACCTGTTTGCCAGCCCCGTCGTCCAAATAGTCGGATAGATAAAGTACGATATATGTTC
AATAAAATAACTTAG
>86261|NG315|Neisseria_gonorrhoeae||Neisseria_gonorrhoeae:1-1935
ATGGAGGAAAATCACATGAAAATTATTAATATTGGAGTTTTAGCTCATGTTGATGCAGGA
AAAACTACCTTAACAGAAAGCTTATTATATAACAGTGGAGCGATTACAGAATTAGGAAGC
GTGGACAAAGGTACAACGAGGACGGATAATACGCTTTTAGAACGTCAGAGAGGAATTACA
ATTCAGACAGGAATAACCTCTTTTCAGTGGGAAAATACGAAGGTGAACATCATAGACACG
CCAGGACATATGGATTTCTTAGCAGAAGTATATCGTTCATTATCAGTTTTAGATGGGGCA
ATTCTACTGATTTCTGCAAAAGATGGCGTACAAGCACAAACTCGTATATTATTTCATGCA
CTTAGGAAAATGGGGATTCCCACAATCTTTTTTATCAATAAGATTGACCAAAATGGAATT
GATTTATCAACGGTTTATCAGGATATTAAAGAGAAACTTTCTGCCGAAATTGTAATCAAA
CAGAAGGTAGAACTGTATCCTAATATGTGTGTGACGAACTTTACCGAATCTGAACAATGG
GATATGGTAATAGAAGGAAATGATTACCTTTTGGAGAAATATACGTCTGGGAAATTATTG
GAAGCATTAGAACTCGAACAAGAGGAAAGCATAAGATTTCATAATTGTTCCCTGTTCCCT
GTTTATCACGGAAGTGCAAAAAACAATATAGGGATTGATAACCTTATAGAAGTGATTACG
AATAAATTTTATTCATCAACACATCGAGGTCAGTCTGAACTTTGCGGAAAAGTTTTCAAA
ATTGAGTATTCGGAAAAAAGACAGCGTCTTGCATATATACGTCTTTATAGTGGCGTACTG
CATTTGCGAGATCCGGTTAGAATATCGGAAAAGGAAAAAATAAAAATTACAGAAATGTAT
ACTTCAATAAATGGTGAATTATGTAAAATCGATAAGGCTTATTCCGGGGAAATTGTTATT
TTGCAGAATGAGTTTTTGAAGTTAAATAGTGTTCTTGGAGATACAAAGCTATTGCCACAG
AGAGAGAGAATTGAAAATCCCCTCCCTCTGCTGCAAACGACTGTTGAACCGAGCAAACCT
CAACAAAGGGAAATGTTACTTGATGCACTTTTAGAAATCTCCGACAGTGACCCGCTTCTG
CGATATTATGTGGATTCTGCGACACATGAAATCATACTTTCTTTCTTAGGGAAAGTACAA
ATGGAAGTGACTTGTGCTCTGCTGCAAGAAAAGTATCATGTGGAGATAGAAATAAAAGAG
CCTACAGTCATTTATATGGAAAGACCGTTAAAAAAAGCAGAGTATACCATTCACATCGAA
GTTCCACCGAATCCTTTCTGGGCTTCCATTGGTCTATCTGTAGCACCGCTTCCATTAGGG
AGCGGAGTACAGTATGAGAGCTCGGTTTCTCTTGGATACTTAAATCAATCGTTTCAAAAT
GCAGTTATGGAGGGGATACGCTATGGCTGTGAACAAGGATTGTATGGTTGGAATGTGACG
GACTGTAAAATCTGTTTTAAGTATGGCTTATACTATAGCCCTGTTAGTACCCCAGCAGAT
TTTCGGATGCTTGCTCCTATTGTATTGGAACAAGTCTTAAAAAAAGCTGGAACAGAATTG
TTAGAGCCATATCTTAGTTTTAAAATTTATGCGCCACAGGAATATCTTTCACGAGCATAC
AACGATGCTCCTAAATATTGTGCGAACATCGTAGACACTCAATTGAAAAATAATGAGGTC
ATTCTTAGTGGAGAAATCCCTGCTCGGTGTATTCAAAAATATCGTAGTGATTTAACTTTC
TTTACAAATGGACGTAGTGTTTGTTTAACAGAGTTAAAAGGGTACCATGTTACTACCGGT
GAACCTGTTTGCCAGCCCCGTCGTCCAAATAGTCGGATAGATAAAGTACGATATATGTTC
AATAAAATAACTTAG
>86262|NG314|Neisseria_gonorrhoeae||Neisseria_gonorrhoeae:1-1935
ATGGAGGAAAATCACATGAAAATTATTAATATTGGAGTTTTAGCTCATGTTGATGCAGGA
AAAACTACCTTAACAGAAAGCTTATTATATAACAGTGGAGCGATTACAGAATTAGGAAGC
GTGGACAAAGGTACAACGAGGACGGATAATACGCTTTTAGAACGTCAGAGAGGAATTACA
ATTCAGACAGGAATAACCTCTTTTCAGTGGGAAAATACGAAGGTGAACATCATAGACACG
CCAGGACATATGGATTTCTTAGCAGAAGTATATCGTTCATTATCAGTTTTAGATGGGGCA
ATTCTACTGATTTCTGCAAAAGATGGCGTACAAGCACAAACTCGTATATTATTTCATGCA
CTTAGGAAAATGGGGATTCCCACAATCTTTTTTATCAATAAGATTGACCAAAATGGAATT
GATTTATCAACGGTTTATCAGGATATTAAAGAGAAACTTTCTGCCGAAATTGTAATCAAA
CAGAAGGTAGAACTGTATCCTAATATGTGTGTGACGAACTTTACCGAATCTGAACAATGG
GATATGGTAATAGAAGGAAATGATTACCTTTTGGAGAAATATACGTCTGGGAAATTATTG
GAAGCATTAGAACTCGAACAAGAGGAAAGCATAAGATTTCATAATTGTTCCCTGTTCCCT
GTTTATCACGGAAGTGCAAAAAACAATATAGGGATTGATAACCTTATAGAAGTGATTACG
AATAAATTTTATTCATCAACACATCGAGGTCAGTCTGAACTTTGCGGAAAAGTTTTCAAA
ATTGAGTATTCGGAAAAAAGACAGCGTCTTGCATATATACGTCTTTATAGTGGCGTACTG
CATTTGCGAGATCCGGTTAGAATATCGGAAAAGGAAAAAATAAAAATTACAGAAATGTAT
ACTTCAATAAATGGTGAATTATGTAAAATCGATAAGGCTTATTCCGGGGAAATTGTTATT
TTGCAGAATGAGTTTTTGAAGTTAAATAGTGTTCTTGGAGATACAAAGCTATTGCCACAG
AGAGAGAGAATTGAAAATCCCCTCCCTCTGCTGCAAACGACTGTTGAACCGAGCAAACCT
CAACAAAGGGAAATGTTACTTGATGCACTTTTAGAAATCTCCGACAGTGACCCGCTTCTG
CGATATTATGTGGATTCTGCGACACATGAAATCATACTTTCTTTCTTAGGGAAAGTACAA
ATGGAAGTGACTTGTGCTCTGCTGCAAGAAAAGTATCATGTGGAGATAGAAATAAAAGAG
CCTACAGTCATTTATATGGAAAGACCGTTAAAAAAAGCAGAGTATACCATTCACATCGAA
GTTCCACCGAATCCTTTCTGGGCTTCCATTGGTCTATCTGTAGCACCGCTTCCATTAGGG
AGCGGAGTACAGTATGAGAGCTCGGTTTCTCTTGGATACTTAAATCAATCGTTTCAAAAT
GCAGTTATGGAGGGGATACGCTATGGCTGTGAACAAGGATTGTATGGTTGGAATGTGACG
GACTGTAAAATCTGTTTTAAGTATGGCTTATACTATAGCCCTGTTAGTACCCCAGCAGAT
TTTCGGATGCTTGCTCCTATTGTATTGGAACAAGTCTTAAAAAAAGCTGGAACAGAATTG
TTAGAGCCATATCTTAGTTTTAAAATTTATGCGCCACAGGAATATCTTTCACGAGCATAC
AACGATGCTCCTAAATATTGTGCGAACATCGTAGACACTCAATTGAAAAATAATGAGGTC
ATTCTTAGTGGAGAAATCCCTGCTCGGTGTATTCAAAAATATCGTAGTGATTTAACTTTC
TTTACAAATGGACGTAGTGTTTGTTTAACAGAGTTAAAAGGGTACCATGTTACTACCGGT
GAACCTGTTTGCCAGCCCCGTCGTCCAAATAGTCGGATAGATAAAGTACGATATATGTTC
AATAAAATAACTTAG
>86263|NG323|Neisseria_gonorrhoeae||Neisseria_gonorrhoeae:1-1935
ATGGAGGAAAATCACATGAAAATTATTAATATTGGAGTTTTAGCTCATGTTGATGCAGGA
AAAACTACCTTAACAGAAAGCTTATTATATAACAGTGGAGCGATTACAGAATTAGGAAGC
GTGGACAAAGGTACAACGAGGACGGATAATACGCTTTTAGAACGTCAGAGAGGAATTACA
ATTCAGACAGGAATAACCTCTTTTCAGTGGGAAAATACGAAGGTGAACATCATAGACACG
CCAGGACATATGGATTTCTTAGCAGAAGTATATCGTTCATTATCAGTTTTAGATGGGGCA
ATTCTACTGATTTCTGCAAAAGATGGCGTACAAGCACAAACTCGTATATTATTTCATGCA
CTTAGGAAAATGGGGATTCCCACAATCTTTTTTATCAATAAGATTGACCAAAATGGAATT
GATTTATCAACGGTTTATCAGGATATTAAAGAGAAACTTTCTGCCGAAATTGTAATCAAA
CAGAAGGTAGAACTGTATCCTAATATGTGTGTGACGAACTTTACCGAATCTGAACAATGG
GATATGGTAATAGAAGGAAATGATTACCTTTTGGAGAAATATACGTCTGGGAAATTATTG
GAAGCATTAGAACTCGAACAAGAGGAAAGCATAAGATTTCATAATTGTTCCCTGTTCCCT
GTTTATCACGGAAGTGCAAAAAACAATATAGGGATTGATAACCTTATAGAAGTGATTACG
AATAAATTTTATTCATCAACACATCGAGGTCAGTCTGAACTTTGCGGAAAAGTTTTCAAA
ATTGAGTATTCGGAAAAAAGACAGCGTCTTGCATATATACGTCTTTATAGTGGCGTACTG
CATTTGCGAGATCCGGTTAGAATATCGGAAAAGGAAAAAATAAAAATTACAGAAATGTAT
ACTTCAATAAATGGTGAATTATGTAAAATCGATAAGGCTTATTCCGGGGAAATTGTTATT
TTGCAGAATGAGTTTTTGAAGTTAAATAGTGTTCTTGGAGATACAAAGCTATTGCCACAG
AGAGAGAGAATTGAAAATCCCCTCCCTCTGCTGCAAACGACTGTTGAACCGAGCAAACCT
CAACAAAGGGAAATGTTACTTGATGCACTTTTAGAAATCTCCGACAGTGACCCGCTTCTG
CGATATTATGTGGATTCTGCGACACATGAAATCATACTTTCTTTCTTAGGGAAAGTACAA
ATGGAAGTGACTTGTGCTCTGCTGCAAGAAAAGTATCATGTGGAGATAGAAATAAAAGAG
CCTACAGTCATTTATATGGAAAGACCGTTAAAAAAAGCAGAGTATACCATTCACATCGAA
GTTCCACCGAATCCTTTCTGGGCTTCCATTGGTCTATCTGTAGCACCGCTTCCATTAGGG
AGCGGAGTACAGTATGAGAGCTCGGTTTCTCTTGGATACTTAAATCAATCGTTTCAAAAT
GCAGTTATGGAGGGGATACGCTATGGCTGTGAACAAGGATTGTATGGTTGGAATGTGACG
GACTGTAAAATCTGTTTTAAGTATGGCTTATACTATAGCCCTGTTAGTACCCCAGCAGAT
TTTCGGATGCTTGCTCCTATTGTATTGGAACAAGTCTTAAAAAAAGCTGGAACAGAATTG
TTAGAGCCATATCTTAGTTTTAAAATTTATGCGCCACAGGAATATCTTTCACGAGCATAC
AACGATGCTCCTAAATATTGTGCGAACATCGTAGACACTCAATTGAAAAATAATGAGGTC
ATTCTTAGTGGAGAAATCCCTGCTCGGTGTATTCAAAAATATCGTAGTGATTTAACTTTC
TTTACAAATGGACGTAGTGTTTGTTTAACAGAGTTAAAAGGGTACCATGTTACTACCGGT
GAACCTGTTTGCCAGCCCCGTCGTCCAAATAGTCGGATAGATAAAGTACGATATATGTTC
AATAAAATAACTTAG
>86267|NG139|Neisseria_gonorrhoeae||Neisseria_gonorrhoeae:1-1935
ATGGAGGAAAATCACATGAAAATTATTAATATTGGAGTTTTAGCTCATGTTGATGCAGGA
AAAACTACCTTAACAGAAAGCTTATTATATAACAGTGGAGCGATTACAGAATTAGGAAGC
GTGGACAAAGGTACAACGAGGACGGATAATACGCTTTTAGAACGTCAGAGAGGAATTACA
ATTCAGACAGGAATAACCTCTTTTCAGTGGGAAAATACGAAGGTGAACATCATAGACACG
CCAGGACATATGGATTTCTTAGCAGAAGTATATCGTTCATTATCAGTTTTAGATGGGGCA
ATTCTACTGATTTCTGCAAAAGATGGCGTACAAGCACAAACTCGTATATTATTTCATGCA
CTTAGGAAAATGGGGATTCCCACAATCTTTTTTATCAATAAGATTGACCAAAATGGAATT
GATTTATCAACGGTTTATCAGGATATTAAAGAGAAACTTTCTGCCGAAATTGTAATCAAA
CAGAAGGTAGAACTGTATCCTAATATGTGTGTGACGAACTTTACCGAATCTGAACAATGG
GATATGGTAATAGAAGGAAATGATTACCTTTTGGAGAAATATACGTCTGGGAAATTATTG
GAAGCATTAGAACTCGAACAAGAGGAAAGCATAAGATTTCATAATTGTTCCCTGTTCCCT
GTTTATCACGGAAGTGCAAAAAACAATATAGGGATTGATAACCTTATAGAAGTGATTACG
AATAAATTTTATTCATCAACACATCGAGGTCAGTCTGAACTTTGCGGAAAAGTTTTCAAA
ATTGAGTATTCGGAAAAAAGACAGCGTCTTGCATATATACGTCTTTATAGTGGCGTACTG
CATTTGCGAGATCCGGTTAGAATATCGGAAAAGGAAAAAATAAAAATTACAGAAATGTAT
ACTTCAATAAATGGTGAATTATGTAAAATCGATAAGGCTTATTCCGGGGAAATTGTTATT
TTGCAGAATGAGTTTTTGAAGTTAAATAGTGTTCTTGGAGATACAAAGCTATTGCCACAG
AGAGAGAGAATTGAAAATCCCCTCCCTCTGCTGCAAACGACTGTTGAACCGAGCAAACCT
CAACAAAGGGAAATGTTACTTGATGCACTTTTAGAAATCTCCGACAGTGACCCGCTTCTG
CGATATTATGTGGATTCTGCGACACATGAAATCATACTTTCTTTCTTAGGGAAAGTACAA
ATGGAAGTGACTTGTGCTCTGCTGCAAGAAAAGTATCATGTGGAGATAGAAATAAAAGAG
CCTACAGTCATTTATATGGAAAGACCGTTAAAAAAAGCAGAGTATACCATTCACATCGAA
GTTCCACCGAATCCTTTCTGGGCTTCCATTGGTCTATCTGTAGCACCGCTTCCATTAGGG
AGCGGAGTACAGTATGAGAGCTCGGTTTCTCTTGGATACTTAAATCAATCGTTTCAAAAT
GCAGTTATGGAGGGGATACGCTATGGCTGTGAACAAGGATTGTATGGTTGGAATGTGACG
GACTGTAAAATCTGTTTTAAGTATGGCTTATACTATAGCCCTGTTAGTACCCCAGCAGAT
TTTCGGATGCTTGCTCCTATTGTATTGGAACAAGTCTTAAAAAAAGCTGGAACAGAATTG
TTAGAGCCATATCTTAGTTTTAAAATTTATGCGCCACAGGAATATCTTTCACGAGCATAC
AACGATGCTCCTAAATATTGTGCGAACATCGTAGACACTCAATTGAAAAATAATGAGGTC
ATTCTTAGTGGAGAAATCCCTGCTCGGTGTATTCAAAAATATCGTAGTGATTTAACTTTC
TTTACAAATGGACGTAGTGTTTGTTTAACAGAGTTAAAAGGGTACCATGTTACTACCGGT
GAACCTGTTTGCCAGCCCCGTCGTCCAAATAGTCGGATAGATAAAGTACGATATATGTTC
AATAAAATAACTTAG
>86273|NG250|Neisseria_gonorrhoeae||Neisseria_gonorrhoeae:1-1935
ATGGAGGAAAATCACATGAAAATTATTAATATTGGAGTTTTAGCTCATGTTGATGCAGGA
AAAACTACCTTAACAGAAAGCTTATTATATAACAGTGGAGCGATTACAGAATTAGGAAGC
GTGGACAAAGGTACAACGAGGACGGATAATACGCTTTTAGAACGTCAGAGAGGAATTACA
ATTCAGACAGGAATAACCTCTTTTCAGTGGGAAAATACGAAGGTGAACATCATAGACACG
CCAGGACATATGGATTTCTTAGCAGAAGTATATCGTTCATTATCAGTTTTAGATGGGGCA
ATTCTACTGATTTCTGCAAAAGATGGCGTACAAGCACAAACTCGTATATTATTTCATGCA
CTTAGGAAAATGGGGATTCCCACAATCTTTTTTATCAATAAGATTGACCAAAATGGAATT
GATTTATCAACGGTTTATCAGGATATTAAAGAGAAACTTTCTGCCGAAATTGTAATCAAA
CAGAAGGTAGAACTGTATCCTAATATGTGTGTGACGAACTTTACCGAATCTGAACAATGG
GATATGGTAATAGAAGGAAATGATTACCTTTTGGAGAAATATACGTCTGGGAAATTATTG
GAAGCATTAGAACTCGAACAAGAGGAAAGCATAAGATTTCATAATTGTTCCCTGTTCCCT
GTTTATCACGGAAGTGCAAAAAACAATATAGGGATTGATAACCTTATAGAAGTGATTACG
AATAAATTTTATTCATCAACACATCGAGGTCAGTCTGAACTTTGCGGAAAAGTTTTCAAA
ATTGAGTATTCGGAAAAAAGACAGCGTCTTGCATATATACGTCTTTATAGTGGCGTACTG
CATTTGCGAGATCCGGTTAGAATATCGGAAAAGGAAAAAATAAAAATTACAGAAATGTAT
ACTTCAATAAATGGTGAATTATGTAAAATCGATAAGGCTTATTCCGGGGAAATTGTTATT
TTGCAGAATGAGTTTTTGAAGTTAAATAGTGTTCTTGGAGATACAAAGCTATTGCCACAG
AGAGAGAGAATTGAAAATCCCCTCCCTCTGCTGCAAACGACTGTTGAACCGAGCAAACCT
CAACAAAGGGAAATGTTACTTGATGCACTTTTAGAAATCTCCGACAGTGACCCGCTTCTG
CGATATTATGTGGATTCTGCGACACATGAAATCATACTTTCTTTCTTAGGGAAAGTACAA
ATGGAAGTGACTTGTGCTCTGCTGCAAGAAAAGTATCATGTGGAGATAGAAATAAAAGAG
CCTACAGTCATTTATATGGAAAGACCGTTAAAAAAAGCAGAGTATACCATTCACATCGAA
GTTCCACCGAATCCTTTCTGGGCTTCCATTGGTCTATCTGTAGCACCGCTTCCATTAGGG
AGCGGAGTACAGTATGAGAGCTCGGTTTCTCTTGGATACTTAAATCAATCGTTTCAAAAT
GCAGTTATGGAGGGGATACGCTATGGCTGTGAACAAGGATTGTATGGTTGGAATGTGACG
GACTGTAAAATCTGTTTTAAGTATGGCTTATACTATAGCCCTGTTAGTACCCCAGCAGAT
TTTCGGATGCTTGCTCCTATTGTATTGGAACAAGTCTTAAAAAAAGCTGGAACAGAATTG
TTAGAGCCATATCTTAGTTTTAAAATTTATGCGCCACAGGAATATCTTTCACGAGCATAC
AACGATGCTCCTAAATATTGTGCGAACATCGTAGACACTCAATTGAAAAATAATGAGGTC
ATTCTTAGTGGAGAAATCCCTGCTCGGTGTATTCAAAAATATCGTAGTGATTTAACTTTC
TTTACAAATGGACGTAGTGTTTGTTTAACAGAGTTAAAAGGGTACCATGTTACTACCGGT
GAACCTGTTTGCCAGCCCCGTCGTCCAAATAGTCGGATAGATAAAGTACGATATATGTTC
AATAAAATAACTTAG
>86274|NG003|Neisseria_gonorrhoeae||Neisseria_gonorrhoeae:1-1935
ATGGAGGAAAATCACATGAAAATTATTAATATTGGAGTTTTAGCTCATGTTGATGCAGGA
AAAACTACCTTAACAGAAAGCTTATTATATAACAGTGGAGCGATTACAGAATTAGGAAGC
GTGGACAAAGGTACAACGAGGACGGATAATACGCTTTTAGAACGTCAGAGAGGAATTACA
ATTCAGACAGGAATAACCTCTTTTCAGTGGGAAAATACGAAGGTGAACATCATAGACACG
CCAGGACATATGGATTTCTTAGCAGAAGTATATCGTTCATTATCAGTTTTAGATGGGGCA
ATTCTACTGATTTCTGCAAAAGATGGCGTACAAGCACAAACTCGTATATTATTTCATGCA
CTTAGGAAAATGGGGATTCCCACAATCTTTTTTATCAATAAGATTGACCAAAATGGAATT
GATTTATCAACGGTTTATCAGGATATTAAAGAGAAACTTTCTGCCGAAATTGTAATCAAA
CAGAAGGTAGAACTGTATCCTAATATGTGTGTGACGAACTTTACCGAATCTGAACAATGG
GATATGGTAATAGAAGGAAATGATTACCTTTTGGAGAAATATACGTCTGGGAAATTATTG
GAAGCATTAGAACTCGAACAAGAGGAAAGCATAAGATTTCATAATTGTTCCCTGTTCCCT
GTTTATCACGGAAGTGCAAAAAACAATATAGGGATTGATAACCTTATAGAAGTGATTACG
AATAAATTTTATTCATCAACACATCGAGGTCAGTCTGAACTTTGCGGAAAAGTTTTCAAA
ATTGAGTATTCGGAAAAAAGACAGCGTCTTGCATATATACGTCTTTATAGTGGCGTACTG
CATTTGCGAGATCCGGTTAGAATATCGGAAAAGGAAAAAATAAAAATTACAGAAATGTAT
ACTTCAATAAATGGTGAATTATGTAAAATCGATAAGGCTTATTCCGGGGAAATTGTTATT
TTGCAGAATGAGTTTTTGAAGTTAAATAGTGTTCTTGGAGATACAAAGCTATTGCCACAG
AGAGAGAGAATTGAAAATCCCCTCCCTCTGCTGCAAACGACTGTTGAACCGAGCAAACCT
CAACAAAGGGAAATGTTACTTGATGCACTTTTAGAAATCTCCGACAGTGACCCGCTTCTG
CGATATTATGTGGATTCTGCGACACATGAAATCATACTTTCTTTCTTAGGGAAAGTACAA
ATGGAAGTGACTTGTGCTCTGCTGCAAGAAAAGTATCATGTGGAGATAGAAATAAAAGAG
CCTACAGTCATTTATATGGAAAGACCGTTAAAAAAAGCAGAGTATACCATTCACATCGAA
GTTCCACCGAATCCTTTCTGGGCTTCCATTGGTCTATCTGTAGCACCGCTTCCATTAGGG
AGCGGAGTACAGTATGAGAGCTCGGTTTCTCTTGGATACTTAAATCAATCGTTTCAAAAT
GCAGTTATGGAGGGGATACGCTATGGCTGTGAACAAGGATTGTATGGTTGGAATGTGACG
GACTGTAAAATCTGTTTTAAGTATGGCTTATACTATAGCCCTGTTAGTACCCCAGCAGAT
TTTCGGATGCTTGCTCCTATTGTATTGGAACAAGTCTTAAAAAAAGCTGGAACAGAATTG
TTAGAGCCATATCTTAGTTTTAAAATTTATGCGCCACAGGAATATCTTTCACGAGCATAC
AACGATGCTCCTAAATATTGTGCGAACATCGTAGACACTCAATTGAAAAATAATGAGGTC
ATTCTTAGTGGAGAAATCCCTGCTCGGTGTATTCAAAAATATCGTAGTGATTTAACTTTC
TTTACAAATGGACGTAGTGTTTGTTTAACAGAGTTAAAAGGGTACCATGTTACTACCGGT
GAACCTGTTTGCCAGCCCCGTCGTCCAAATAGTCGGATAGATAAAGTACGATATATGTTC
AATAAAATAACTTAG
>86275|NG002|Neisseria_gonorrhoeae||Neisseria_gonorrhoeae:1-1935
ATGGAGGAAAATCACATGAAAATTATTAATATTGGAGTTTTAGCTCATGTTGATGCAGGA
AAAACTACCTTAACAGAAAGCTTATTATATAACAGTGGAGCGATTACAGAATTAGGAAGC
GTGGACAAAGGTACAACGAGGACGGATAATACGCTTTTAGAACGTCAGAGAGGAATTACA
ATTCAGACAGGAATAACCTCTTTTCAGTGGGAAAATACGAAGGTGAACATCATAGACACG
CCAGGACATATGGATTTCTTAGCAGAAGTATATCGTTCATTATCAGTTTTAGATGGGGCA
ATTCTACTGATTTCTGCAAAAGATGGCGTACAAGCACAAACTCGTATATTATTTCATGCA
CTTAGGAAAATGGGGATTCCCACAATCTTTTTTATCAATAAGATTGACCAAAATGGAATT
GATTTATCAACGGTTTATCAGGATATTAAAGAGAAACTTTCTGCCGAAATTGTAATCAAA
CAGAAGGTAGAACTGTATCCTAATATGTGTGTGACGAACTTTACCGAATCTGAACAATGG
GATATGGTAATAGAAGGAAATGATTACCTTTTGGAGAAATATACGTCTGGGAAATTATTG
GAAGCATTAGAACTCGAACAAGAGGAAAGCATAAGATTTCATAATTGTTCCCTGTTCCCT
GTTTATCACGGAAGTGCAAAAAACAATATAGGGATTGATAACCTTATAGAAGTGATTACG
AATAAATTTTATTCATCAACACATCGAGGTCAGTCTGAACTTTGCGGAAAAGTTTTCAAA
ATTGAGTATTCGGAAAAAAGACAGCGTCTTGCATATATACGTCTTTATAGTGGCGTACTG
CATTTGCGAGATCCGGTTAGAATATCGGAAAAGGAAAAAATAAAAATTACAGAAATGTAT
ACTTCAATAAATGGTGAATTATGTAAAATCGATAAGGCTTATTCCGGGGAAATTGTTATT
TTGCAGAATGAGTTTTTGAAGTTAAATAGTGTTCTTGGAGATACAAAGCTATTGCCACAG
AGAGAGAGAATTGAAAATCCCCTCCCTCTGCTGCAAACGACTGTTGAACCGAGCAAACCT
CAACAAAGGGAAATGTTACTTGATGCACTTTTAGAAATCTCCGACAGTGACCCGCTTCTG
CGATATTATGTGGATTCTGCGACACATGAAATCATACTTTCTTTCTTAGGGAAAGTACAA
ATGGAAGTGACTTGTGCTCTGCTGCAAGAAAAGTATCATGTGGAGATAGAAATAAAAGAG
CCTACAGTCATTTATATGGAAAGACCGTTAAAAAAAGCAGAGTATACCATTCACATCGAA
GTTCCACCGAATCCTTTCTGGGCTTCCATTGGTCTATCTGTAGCACCGCTTCCATTAGGG
AGCGGAGTACAGTATGAGAGCTCGGTTTCTCTTGGATACTTAAATCAATCGTTTCAAAAT
GCAGTTATGGAGGGGATACGCTATGGCTGTGAACAAGGATTGTATGGTTGGAATGTGACG
GACTGTAAAATCTGTTTTAAGTATGGCTTATACTATAGCCCTGTTAGTACCCCAGCAGAT
TTTCGGATGCTTGCTCCTATTGTATTGGAACAAGTCTTAAAAAAAGCTGGAACAGAATTG
TTAGAGCCATATCTTAGTTTTAAAATTTATGCGCCACAGGAATATCTTTCACGAGCATAC
AACGATGCTCCTAAATATTGTGCGAACATCGTAGACACTCAATTGAAAAATAATGAGGTC
ATTCTTAGTGGAGAAATCCCTGCTCGGTGTATTCAAAAATATCGTAGTGATTTAACTTTC
TTTACAAATGGACGTAGTGTTTGTTTAACAGAGTTAAAAGGGTACCATGTTACTACCGGT
GAACCTGTTTGCCAGCCCCGTCGTCCAAATAGTCGGATAGATAAAGTACGATATATGTTC
AATAAAATAACTTAG
>86282|NG154|Neisseria_gonorrhoeae||Neisseria_gonorrhoeae:1-1935
ATGGAGGAAAATCACATGAAAATTATTAATATTGGAGTTTTAGCTCATGTTGATGCAGGA
AAAACTACCTTAACAGAAAGCTTATTATATAACAGTGGAGCGATTACAGAATTAGGAAGC
GTGGACAAAGGTACAACGAGGACGGATAATACGCTTTTAGAACGTCAGAGAGGAATTACA
ATTCAGACAGGAATAACCTCTTTTCAGTGGGAAAATACGAAGGTGAACATCATAGACACG
CCAGGACATATGGATTTCTTAGCAGAAGTATATCGTTCATTATCAGTTTTAGATGGGGCA
ATTCTACTGATTTCTGCAAAAGATGGCGTACAAGCACAAACTCGTATATTATTTCATGCA
CTTAGGAAAATGGGGATTCCCACAATCTTTTTTATCAATAAGATTGACCAAAATGGAATT
GATTTATCAACGGTTTATCAGGATATTAAAGAGAAACTTTCTGCCGAAATTGTAATCAAA
CAGAAGGTAGAACTGTATCCTAATATGTGTGTGACGAACTTTACCGAATCTGAACAATGG
GATATGGTAATAGAAGGAAATGATTACCTTTTGGAGAAATATACGTCTGGGAAATTATTG
GAAGCATTAGAACTCGAACAAGAGGAAAGCATAAGATTTCATAATTGTTCCCTGTTCCCT
GTTTATCACGGAAGTGCAAAAAACAATATAGGGATTGATAACCTTATAGAAGTGATTACG
AATAAATTTTATTCATCAACACATCGAGGTCAGTCTGAACTTTGCGGAAAAGTTTTCAAA
ATTGAGTATTCGGAAAAAAGACAGCGTCTTGCATATATACGTCTTTATAGTGGCGTACTG
CATTTGCGAGATCCGGTTAGAATATCGGAAAAGGAAAAAATAAAAATTACAGAAATGTAT
ACTTCAATAAATGGTGAATTATGTAAAATCGATAAGGCTTATTCCGGGGAAATTGTTATT
TTGCAGAATGAGTTTTTGAAGTTAAATAGTGTTCTTGGAGATACAAAGCTATTGCCACAG
AGAGAGAGAATTGAAAATCCCCTCCCTCTGCTGCAAACGACTGTTGAACCGAGCAAACCT
CAACAAAGGGAAATGTTACTTGATGCACTTTTAGAAATCTCCGACAGTGACCCGCTTCTG
CGATATTATGTGGATTCTGCGACACATGAAATCATACTTTCTTTCTTAGGGAAAGTACAA
ATGGAAGTGACTTGTGCTCTGCTGCAAGAAAAGTATCATGTGGAGATAGAAATAAAAGAG
CCTACAGTCATTTATATGGAAAGACCGTTAAAAAAAGCAGAGTATACCATTCACATCGAA
GTTCCACCGAATCCTTTCTGGGCTTCCATTGGTCTATCTGTAGCACCGCTTCCATTAGGG
AGCGGAGTACAGTATGAGAGCTCGGTTTCTCTTGGATACTTAAATCAATCGTTTCAAAAT
GCAGTTATGGAGGGGATACGCTATGGCTGTGAACAAGGATTGTATGGTTGGAATGTGACG
GACTGTAAAATCTGTTTTAAGTATGGCTTATACTATAGCCCTGTTAGTACCCCAGCAGAT
TTTCGGATGCTTGCTCCTATTGTATTGGAACAAGTCTTAAAAAAAGCTGGAACAGAATTG
TTAGAGCCATATCTTAGTTTTAAAATTTATGCGCCACAGGAATATCTTTCACGAGCATAC
AACGATGCTCCTAAATATTGTGCGAACATCGTAGACACTCAATTGAAAAATAATGAGGTC
ATTCTTAGTGGAGAAATCCCTGCTCGGTGTATTCAAAAATATCGTAGTGATTTAACTTTC
TTTACAAATGGACGTAGTGTTTGTTTAACAGAGTTAAAAGGGTACCATGTTACTACCGGT
GAACCTGTTTGCCAGCCCCGTCGTCCAAATAGTCGGATAGATAAAGTACGATATATGTTC
AATAAAATAACTTAG
>86284|NG152|Neisseria_gonorrhoeae||Neisseria_gonorrhoeae:1-1935
ATGGAGGAAAATCACATGAAAATTATTAATATTGGAGTTTTAGCTCATGTTGATGCAGGA
AAAACTACCTTAACAGAAAGCTTATTATATAACAGTGGAGCGATTACAGAATTAGGAAGC
GTGGACAAAGGTACAACGAGGACGGATAATACGCTTTTAGAACGTCAGAGAGGAATTACA
ATTCAGACAGGAATAACCTCTTTTCAGTGGGAAAATACGAAGGTGAACATCATAGACACG
CCAGGACATATGGATTTCTTAGCAGAAGTATATCGTTCATTATCAGTTTTAGATGGGGCA
ATTCTACTGATTTCTGCAAAAGATGGCGTACAAGCACAAACTCGTATATTATTTCATGCA
CTTAGGAAAATGGGGATTCCCACAATCTTTTTTATCAATAAGATTGACCAAAATGGAATT
GATTTATCAACGGTTTATCAGGATATTAAAGAGAAACTTTCTGCCGAAATTGTAATCAAA
CAGAAGGTAGAACTGTATCCTAATATGTGTGTGACGAACTTTACCGAATCTGAACAATGG
GATATGGTAATAGAAGGAAATGATTACCTTTTGGAGAAATATACGTCTGGGAAATTATTG
GAAGCATTAGAACTCGAACAAGAGGAAAGCATAAGATTTCATAATTGTTCCCTGTTCCCT
GTTTATCACGGAAGTGCAAAAAACAATATAGGGATTGATAACCTTATAGAAGTGATTACG
AATAAATTTTATTCATCAACACATCGAGGTCAGTCTGAACTTTGCGGAAAAGTTTTCAAA
ATTGAGTATTCGGAAAAAAGACAGCGTCTTGCATATATACGTCTTTATAGTGGCGTACTG
CATTTGCGAGATCCGGTTAGAATATCGGAAAAGGAAAAAATAAAAATTACAGAAATGTAT
ACTTCAATAAATGGTGAATTATGTAAAATCGATAAGGCTTATTCCGGGGAAATTGTTATT
TTGCAGAATGAGTTTTTGAAGTTAAATAGTGTTCTTGGAGATACAAAGCTATTGCCACAG
AGAGAGAGAATTGAAAATCCCCTCCCTCTGCTGCAAACGACTGTTGAACCGAGCAAACCT
CAACAAAGGGAAATGTTACTTGATGCACTTTTAGAAATCTCCGACAGTGACCCGCTTCTG
CGATATTATGTGGATTCTGCGACACATGAAATCATACTTTCTTTCTTAGGGAAAGTACAA
ATGGAAGTGACTTGTGCTCTGCTGCAAGAAAAGTATCATGTGGAGATAGAAATAAAAGAG
CCTACAGTCATTTATATGGAAAGACCGTTAAAAAAAGCAGAGTATACCATTCACATCGAA
GTTCCACCGAATCCTTTCTGGGCTTCCATTGGTCTATCTGTAGCACCGCTTCCATTAGGG
AGCGGAGTACAGTATGAGAGCTCGGTTTCTCTTGGATACTTAAATCAATCGTTTCAAAAT
GCAGTTATGGAGGGGATACGCTATGGCTGTGAACAAGGATTGTATGGTTGGAATGTGACG
GACTGTAAAATCTGTTTTAAGTATGGCTTATACTATAGCCCTGTTAGTACCCCAGCAGAT
TTTCGGATGCTTGCTCCTATTGTATTGGAACAAGTCTTAAAAAAAGCTGGAACAGAATTG
TTAGAGCCATATCTTAGTTTTAAAATTTATGCGCCACAGGAATATCTTTCACGAGCATAC
AACGATGCTCCTAAATATTGTGCGAACATCGTAGACACTCAATTGAAAAATAATGAGGTC
ATTCTTAGTGGAGAAATCCCTGCTCGGTGTATTCAAAAATATCGTAGTGATTTAACTTTC
TTTACAAATGGACGTAGTGTTTGTTTAACAGAGTTAAAAGGGTACCATGTTACTACCGGT
GAACCTGTTTGCCAGCCCCGTCGTCCAAATAGTCGGATAGATAAAGTACGATATATGTTC
AATAAAATAACTTAG
>86288|NG310|Neisseria_gonorrhoeae||Neisseria_gonorrhoeae:1-1935
ATGGAGGAAAATCACATGAAAATTATTAATATTGGAGTTTTAGCTCATGTTGATGCAGGA
AAAACTACCTTAACAGAAAGCTTATTATATAACAGTGGAGCGATTACAGAATTAGGAAGC
GTGGACAAAGGTACAACGAGGACGGATAATACGCTTTTAGAACGTCAGAGAGGAATTACA
ATTCAGACAGGAATAACCTCTTTTCAGTGGGAAAATACGAAGGTGAACATCATAGACACG
CCAGGACATATGGATTTCTTAGCAGAAGTATATCGTTCATTATCAGTTTTAGATGGGGCA
ATTCTACTGATTTCTGCAAAAGATGGCGTACAAGCACAAACTCGTATATTATTTCATGCA
CTTAGGAAAATGGGGATTCCCACAATCTTTTTTATCAATAAGATTGACCAAAATGGAATT
GATTTATCAACGGTTTATCAGGATATTAAAGAGAAACTTTCTGCCGAAATTGTAATCAAA
CAGAAGGTAGAACTGTATCCTAATATGTGTGTGACGAACTTTACCGAATCTGAACAATGG
GATATGGTAATAGAAGGAAATGATTACCTTTTGGAGAAATATACGTCTGGGAAATTATTG
GAAGCATTAGAACTCGAACAAGAGGAAAGCATAAGATTTCATAATTGTTCCCTGTTCCCT
GTTTATCACGGAAGTGCAAAAAACAATATAGGGATTGATAACCTTATAGAAGTGATTACG
AATAAATTTTATTCATCAACACATCGAGGTCAGTCTGAACTTTGCGGAAAAGTTTTCAAA
ATTGAGTATTCGGAAAAAAGACAGCGTCTTGCATATATACGTCTTTATAGTGGCGTACTG
CATTTGCGAGATCCGGTTAGAATATCGGAAAAGGAAAAAATAAAAATTACAGAAATGTAT
ACTTCAATAAATGGTGAATTATGTAAAATCGATAAGGCTTATTCCGGGGAAATTGTTATT
TTGCAGAATGAGTTTTTGAAGTTAAATAGTGTTCTTGGAGATACAAAGCTATTGCCACAG
AGAGAGAGAATTGAAAATCCCCTCCCTCTGCTGCAAACGACTGTTGAACCGAGCAAACCT
CAACAAAGGGAAATGTTACTTGATGCACTTTTAGAAATCTCCGACAGTGACCCGCTTCTG
CGATATTATGTGGATTCTGCGACACATGAAATCATACTTTCTTTCTTAGGGAAAGTACAA
ATGGAAGTGACTTGTGCTCTGCTGCAAGAAAAGTATCATGTGGAGATAGAAATAAAAGAG
CCTACAGTCATTTATATGGAAAGACCGTTAAAAAAAGCAGAGTATACCATTCACATCGAA
GTTCCACCGAATCCTTTCTGGGCTTCCATTGGTCTATCTGTAGCACCGCTTCCATTAGGG
AGCGGAGTACAGTATGAGAGCTCGGTTTCTCTTGGATACTTAAATCAATCGTTTCAAAAT
GCAGTTATGGAGGGGATACGCTATGGCTGTGAACAAGGATTGTATGGTTGGAATGTGACG
GACTGTAAAATCTGTTTTAAGTATGGCTTATACTATAGCCCTGTTAGTACCCCAGCAGAT
TTTCGGATGCTTGCTCCTATTGTATTGGAACAAGTCTTAAAAAAAGCTGGAACAGAATTG
TTAGAGCCATATCTTAGTTTTAAAATTTATGCGCCACAGGAATATCTTTCACGAGCATAC
AACGATGCTCCTAAATATTGTGCGAACATCGTAGACACTCAATTGAAAAATAATGAGGTC
ATTCTTAGTGGAGAAATCCCTGCTCGGTGTATTCAAAAATATCGTAGTGATTTAACTTTC
TTTACAAATGGACGTAGTGTTTGTTTAACAGAGTTAAAAGGGTACCATGTTACTACCGGT
GAACCTGTTTGCCAGCCCCGTCGTCCAAATAGTCGGATAGATAAAGTACGATATATGTTC
AATAAAATAACTTAG
>86290|NG029|Neisseria_gonorrhoeae||Neisseria_gonorrhoeae:1-1935
ATGGAGGAAAATCACATGAAAATTATTAATATTGGAGTTTTAGCTCATGTTGATGCAGGA
AAAACTACCTTAACAGAAAGCTTATTATATAACAGTGGAGCGATTACAGAATTAGGAAGC
GTGGACAAAGGTACAACGAGGACGGATAATACGCTTTTAGAACGTCAGAGAGGAATTACA
ATTCAGACAGGAATAACCTCTTTTCAGTGGGAAAATACGAAGGTGAACATCATAGACACG
CCAGGACATATGGATTTCTTAGCAGAAGTATATCGTTCATTATCAGTTTTAGATGGGGCA
ATTCTACTGATTTCTGCAAAAGATGGCGTACAAGCACAAACTCGTATATTATTTCATGCA
CTTAGGAAAATGGGGATTCCCACAATCTTTTTTATCAATAAGATTGACCAAAATGGAATT
GATTTATCAACGGTTTATCAGGATATTAAAGAGAAACTTTCTGCCGAAATTGTAATCAAA
CAGAAGGTAGAACTGTATCCTAATATGTGTGTGACGAACTTTACCGAATCTGAACAATGG
GATATGGTAATAGAAGGAAATGATTACCTTTTGGAGAAATATACGTCTGGGAAATTATTG
GAAGCATTAGAACTCGAACAAGAGGAAAGCATAAGATTTCATAATTGTTCCCTGTTCCCT
GTTTATCACGGAAGTGCAAAAAACAATATAGGGATTGATAACCTTATAGAAGTGATTACG
AATAAATTTTATTCATCAACACATCGAGGTCAGTCTGAACTTTGCGGAAAAGTTTTCAAA
ATTGAGTATTCGGAAAAAAGACAGCGTCTTGCATATATACGTCTTTATAGTGGCGTACTG
CATTTGCGAGATCCGGTTAGAATATCGGAAAAGGAAAAAATAAAAATTACAGAAATGTAT
ACTTCAATAAATGGTGAATTATGTAAAATCGATAAGGCTTATTCCGGGGAAATTGTTATT
TTGCAGAATGAGTTTTTGAAGTTAAATAGTGTTCTTGGAGATACAAAGCTATTGCCACAG
AGAGAGAGAATTGAAAATCCCCTCCCTCTGCTGCAAACGACTGTTGAACCGAGCAAACCT
CAACAAAGGGAAATGTTACTTGATGCACTTTTAGAAATCTCCGACAGTGACCCGCTTCTG
CGATATTATGTGGATTCTGCGACACATGAAATCATACTTTCTTTCTTAGGGAAAGTACAA
ATGGAAGTGACTTGTGCTCTGCTGCAAGAAAAGTATCATGTGGAGATAGAAATAAAAGAG
CCTACAGTCATTTATATGGAAAGACCGTTAAAAAAAGCAGAGTATACCATTCACATCGAA
GTTCCACCGAATCCTTTCTGGGCTTCCATTGGTCTATCTGTAGCACCGCTTCCATTAGGG
AGCGGAGTACAGTATGAGAGCTCGGTTTCTCTTGGATACTTAAATCAATCGTTTCAAAAT
GCAGTTATGGAGGGGATACGCTATGGCTGTGAACAAGGATTGTATGGTTGGAATGTGACG
GACTGTAAAATCTGTTTTAAGTATGGCTTATACTATAGCCCTGTTAGTACCCCAGCAGAT
TTTCGGATGCTTGCTCCTATTGTATTGGAACAAGTCTTAAAAAAAGCTGGAACAGAATTG
TTAGAGCCATATCTTAGTTTTAAAATTTATGCGCCACAGGAATATCTTTCACGAGCATAC
AACGATGCTCCTAAATATTGTGCGAACATCGTAGACACTCAATTGAAAAATAATGAGGTC
ATTCTTAGTGGAGAAATCCCTGCTCGGTGTATTCAAAAATATCGTAGTGATTTAACTTTC
TTTACAAATGGACGTAGTGTTTGTTTAACAGAGTTAAAAGGGTACCATGTTACTACCGGT
GAACCTGTTTGCCAGCCCCGTCGTCCAAATAGTCGGATAGATAAAGTACGATATATGTTC
AATAAAATAACTTAG
>86291|NG030|Neisseria_gonorrhoeae||Neisseria_gonorrhoeae:1-1935
ATGGAGGAAAATCACATGAAAATTATTAATATTGGAGTTTTAGCTCATGTTGATGCAGGA
AAAACTACCTTAACAGAAAGCTTATTATATAACAGTGGAGCGATTACAGAATTAGGAAGC
GTGGACAAAGGTACAACGAGGACGGATAATACGCTTTTAGAACGTCAGAGAGGAATTACA
ATTCAGACAGGAATAACCTCTTTTCAGTGGGAAAATACGAAGGTGAACATCATAGACACG
CCAGGACATATGGATTTCTTAGCAGAAGTATATCGTTCATTATCAGTTTTAGATGGGGCA
ATTCTACTGATTTCTGCAAAAGATGGCGTACAAGCACAAACTCGTATATTATTTCATGCA
CTTAGGAAAATGGGGATTCCCACAATCTTTTTTATCAATAAGATTGACCAAAATGGAATT
GATTTATCAACGGTTTATCAGGATATTAAAGAGAAACTTTCTGCCGAAATTGTAATCAAA
CAGAAGGTAGAACTGTATCCTAATATGTGTGTGACGAACTTTACCGAATCTGAACAATGG
GATATGGTAATAGAAGGAAATGATTACCTTTTGGAGAAATATACGTCTGGGAAATTATTG
GAAGCATTAGAACTCGAACAAGAGGAAAGCATAAGATTTCATAATTGTTCCCTGTTCCCT
GTTTATCACGGAAGTGCAAAAAACAATATAGGGATTGATAACCTTATAGAAGTGATTACG
AATAAATTTTATTCATCAACACATCGAGGTCAGTCTGAACTTTGCGGAAAAGTTTTCAAA
ATTGAGTATTCGGAAAAAAGACAGCGTCTTGCATATATACGTCTTTATAGTGGCGTACTG
CATTTGCGAGATCCGGTTAGAATATCGGAAAAGGAAAAAATAAAAATTACAGAAATGTAT
ACTTCAATAAATGGTGAATTATGTAAAATCGATAAGGCTTATTCCGGGGAAATTGTTATT
TTGCAGAATGAGTTTTTGAAGTTAAATAGTGTTCTTGGAGATACAAAGCTATTGCCACAG
AGAGAGAGAATTGAAAATCCCCTCCCTCTGCTGCAAACGACTGTTGAACCGAGCAAACCT
CAACAAAGGGAAATGTTACTTGATGCACTTTTAGAAATCTCCGACAGTGACCCGCTTCTG
CGATATTATGTGGATTCTGCGACACATGAAATCATACTTTCTTTCTTAGGGAAAGTACAA
ATGGAAGTGACTTGTGCTCTGCTGCAAGAAAAGTATCATGTGGAGATAGAAATAAAAGAG
CCTACAGTCATTTATATGGAAAGACCGTTAAAAAAAGCAGAGTATACCATTCACATCGAA
GTTCCACCGAATCCTTTCTGGGCTTCCATTGGTCTATCTGTAGCACCGCTTCCATTAGGG
AGCGGAGTACAGTATGAGAGCTCGGTTTCTCTTGGATACTTAAATCAATCGTTTCAAAAT
GCAGTTATGGAGGGGATACGCTATGGCTGTGAACAAGGATTGTATGGTTGGAATGTGACG
GACTGTAAAATCTGTTTTAAGTATGGCTTATACTATAGCCCTGTTAGTACCCCAGCAGAT
TTTCGGATGCTTGCTCCTATTGTATTGGAACAAGTCTTAAAAAAAGCTGGAACAGAATTG
TTAGAGCCATATCTTAGTTTTAAAATTTATGCGCCACAGGAATATCTTTCACGAGCATAC
AACGATGCTCCTAAATATTGTGCGAACATCGTAGACACTCAATTGAAAAATAATGAGGTC
ATTCTTAGTGGAGAAATCCCTGCTCGGTGTATTCAAAAATATCGTAGTGATTTAACTTTC
TTTACAAATGGACGTAGTGTTTGTTTAACAGAGTTAAAAGGGTACCATGTTACTACCGGT
GAACCTGTTTGCCAGCCCCGTCGTCCAAATAGTCGGATAGATAAAGTACGATATATGTTC
AATAAAATAACTTAG
>86292|NG023|Neisseria_gonorrhoeae||Neisseria_gonorrhoeae:1-1935
ATGGAGGAAAATCACATGAAAATTATTAATATTGGAGTTTTAGCTCATGTTGATGCAGGA
AAAACTACCTTAACAGAAAGCTTATTATATAACAGTGGAGCGATTACAGAATTAGGAAGC
GTGGACAAAGGTACAACGAGGACGGATAATACGCTTTTAGAACGTCAGAGAGGAATTACA
ATTCAGACAGGAATAACCTCTTTTCAGTGGGAAAATACGAAGGTGAACATCATAGACACG
CCAGGACATATGGATTTCTTAGCAGAAGTATATCGTTCATTATCAGTTTTAGATGGGGCA
ATTCTACTGATTTCTGCAAAAGATGGCGTACAAGCACAAACTCGTATATTATTTCATGCA
CTTAGGAAAATGGGGATTCCCACAATCTTTTTTATCAATAAGATTGACCAAAATGGAATT
GATTTATCAACGGTTTATCAGGATATTAAAGAGAAACTTTCTGCCGAAATTGTAATCAAA
CAGAAGGTAGAACTGTATCCTAATATGTGTGTGACGAACTTTACCGAATCTGAACAATGG
GATATGGTAATAGAAGGAAATGATTACCTTTTGGAGAAATATACGTCTGGGAAATTATTG
GAAGCATTAGAACTCGAACAAGAGGAAAGCATAAGATTTCATAATTGTTCCCTGTTCCCT
GTTTATCACGGAAGTGCAAAAAACAATATAGGGATTGATAACCTTATAGAAGTGATTACG
AATAAATTTTATTCATCAACACATCGAGGTCAGTCTGAACTTTGCGGAAAAGTTTTCAAA
ATTGAGTATTCGGAAAAAAGACAGCGTCTTGCATATATACGTCTTTATAGTGGCGTACTG
CATTTGCGAGATCCGGTTAGAATATCGGAAAAGGAAAAAATAAAAATTACAGAAATGTAT
ACTTCAATAAATGGTGAATTATGTAAAATCGATAAGGCTTATTCCGGGGAAATTGTTATT
TTGCAGAATGAGTTTTTGAAGTTAAATAGTGTTCTTGGAGATACAAAGCTATTGCCACAG
AGAGAGAGAATTGAAAATCCCCTCCCTCTGCTGCAAACGACTGTTGAACCGAGCAAACCT
CAACAAAGGGAAATGTTACTTGATGCACTTTTAGAAATCTCCGACAGTGACCCGCTTCTG
CGATATTATGTGGATTCTGCGACACATGAAATCATACTTTCTTTCTTAGGGAAAGTACAA
ATGGAAGTGACTTGTGCTCTGCTGCAAGAAAAGTATCATGTGGAGATAGAAATAAAAGAG
CCTACAGTCATTTATATGGAAAGACCGTTAAAAAAAGCAGAGTATACCATTCACATCGAA
GTTCCACCGAATCCTTTCTGGGCTTCCATTGGTCTATCTGTAGCACCGCTTCCATTAGGG
AGCGGAGTACAGTATGAGAGCTCGGTTTCTCTTGGATACTTAAATCAATCGTTTCAAAAT
GCAGTTATGGAGGGGATACGCTATGGCTGTGAACAAGGATTGTATGGTTGGAATGTGACG
GACTGTAAAATCTGTTTTAAGTATGGCTTATACTATAGCCCTGTTAGTACCCCAGCAGAT
TTTCGGATGCTTGCTCCTATTGTATTGGAACAAGTCTTAAAAAAAGCTGGAACAGAATTG
TTAGAGCCATATCTTAGTTTTAAAATTTATGCGCCACAGGAATATCTTTCACGAGCATAC
AACGATGCTCCTAAATATTGTGCGAACATCGTAGACACTCAATTGAAAAATAATGAGGTC
ATTCTTAGTGGAGAAATCCCTGCTCGGTGTATTCAAAAATATCGTAGTGATTTAACTTTC
TTTACAAATGGACGTAGTGTTTGTTTAACAGAGTTAAAAGGGTACCATGTTACTACCGGT
GAACCTGTTTGCCAGCCCCGTCGTCCAAATAGTCGGATAGATAAAGTACGATATATGTTC
AATAAAATAACTTAG
>86293|NG024|Neisseria_gonorrhoeae||Neisseria_gonorrhoeae:1-1935
ATGGAGGAAAATCACATGAAAATTATTAATATTGGAGTTTTAGCTCATGTTGATGCAGGA
AAAACTACCTTAACAGAAAGCTTATTATATAACAGTGGAGCGATTACAGAATTAGGAAGC
GTGGACAAAGGTACAACGAGGACGGATAATACGCTTTTAGAACGTCAGAGAGGAATTACA
ATTCAGACAGGAATAACCTCTTTTCAGTGGGAAAATACGAAGGTGAACATCATAGACACG
CCAGGACATATGGATTTCTTAGCAGAAGTATATCGTTCATTATCAGTTTTAGATGGGGCA
ATTCTACTGATTTCTGCAAAAGATGGCGTACAAGCACAAACTCGTATATTATTTCATGCA
CTTAGGAAAATGGGGATTCCCACAATCTTTTTTATCAATAAGATTGACCAAAATGGAATT
GATTTATCAACGGTTTATCAGGATATTAAAGAGAAACTTTCTGCCGAAATTGTAATCAAA
CAGAAGGTAGAACTGTATCCTAATATGTGTGTGACGAACTTTACCGAATCTGAACAATGG
GATATGGTAATAGAAGGAAATGATTACCTTTTGGAGAAATATACGTCTGGGAAATTATTG
GAAGCATTAGAACTCGAACAAGAGGAAAGCATAAGATTTCATAATTGTTCCCTGTTCCCT
GTTTATCACGGAAGTGCAAAAAACAATATAGGGATTGATAACCTTATAGAAGTGATTACG
AATAAATTTTATTCATCAACACATCGAGGTCAGTCTGAACTTTGCGGAAAAGTTTTCAAA
ATTGAGTATTCGGAAAAAAGACAGCGTCTTGCATATATACGTCTTTATAGTGGCGTACTG
CATTTGCGAGATCCGGTTAGAATATCGGAAAAGGAAAAAATAAAAATTACAGAAATGTAT
ACTTCAATAAATGGTGAATTATGTAAAATCGATAAGGCTTATTCCGGGGAAATTGTTATT
TTGCAGAATGAGTTTTTGAAGTTAAATAGTGTTCTTGGAGATACAAAGCTATTGCCACAG
AGAGAGAGAATTGAAAATCCCCTCCCTCTGCTGCAAACGACTGTTGAACCGAGCAAACCT
CAACAAAGGGAAATGTTACTTGATGCACTTTTAGAAATCTCCGACAGTGACCCGCTTCTG
CGATATTATGTGGATTCTGCGACACATGAAATCATACTTTCTTTCTTAGGGAAAGTACAA
ATGGAAGTGACTTGTGCTCTGCTGCAAGAAAAGTATCATGTGGAGATAGAAATAAAAGAG
CCTACAGTCATTTATATGGAAAGACCGTTAAAAAAAGCAGAGTATACCATTCACATCGAA
GTTCCACCGAATCCTTTCTGGGCTTCCATTGGTCTATCTGTAGCACCGCTTCCATTAGGG
AGCGGAGTACAGTATGAGAGCTCGGTTTCTCTTGGATACTTAAATCAATCGTTTCAAAAT
GCAGTTATGGAGGGGATACGCTATGGCTGTGAACAAGGATTGTATGGTTGGAATGTGACG
GACTGTAAAATCTGTTTTAAGTATGGCTTATACTATAGCCCTGTTAGTACCCCAGCAGAT
TTTCGGATGCTTGCTCCTATTGTATTGGAACAAGTCTTAAAAAAAGCTGGAACAGAATTG
TTAGAGCCATATCTTAGTTTTAAAATTTATGCGCCACAGGAATATCTTTCACGAGCATAC
AACGATGCTCCTAAATATTGTGCGAACATCGTAGACACTCAATTGAAAAATAATGAGGTC
ATTCTTAGTGGAGAAATCCCTGCTCGGTGTATTCAAAAATATCGTAGTGATTTAACTTTC
TTTACAAATGGACGTAGTGTTTGTTTAACAGAGTTAAAAGGGTACCATGTTACTACCGGT
GAACCTGTTTGCCAGCCCCGTCGTCCAAATAGTCGGATAGATAAAGTACGATATATGTTC
AATAAAATAACTTAG
>86295|NG022|Neisseria_gonorrhoeae||Neisseria_gonorrhoeae:1-1935
ATGGAGGAAAATCACATGAAAATTATTAATATTGGAGTTTTAGCTCATGTTGATGCAGGA
AAAACTACCTTAACAGAAAGCTTATTATATAACAGTGGAGCGATTACAGAATTAGGAAGC
GTGGACAAAGGTACAACGAGGACGGATAATACGCTTTTAGAACGTCAGAGAGGAATTACA
ATTCAGACAGGAATAACCTCTTTTCAGTGGGAAAATACGAAGGTGAACATCATAGACACG
CCAGGACATATGGATTTCTTAGCAGAAGTATATCGTTCATTATCAGTTTTAGATGGGGCA
ATTCTACTGATTTCTGCAAAAGATGGCGTACAAGCACAAACTCGTATATTATTTCATGCA
CTTAGGAAAATGGGGATTCCCACAATCTTTTTTATCAATAAGATTGACCAAAATGGAATT
GATTTATCAACGGTTTATCAGGATATTAAAGAGAAACTTTCTGCCGAAATTGTAATCAAA
CAGAAGGTAGAACTGTATCCTAATATGTGTGTGACGAACTTTACCGAATCTGAACAATGG
GATATGGTAATAGAAGGAAATGATTACCTTTTGGAGAAATATACGTCTGGGAAATTATTG
GAAGCATTAGAACTCGAACAAGAGGAAAGCATAAGATTTCATAATTGTTCCCTGTTCCCT
GTTTATCACGGAAGTGCAAAAAACAATATAGGGATTGATAACCTTATAGAAGTGATTACG
AATAAATTTTATTCATCAACACATCGAGGTCAGTCTGAACTTTGCGGAAAAGTTTTCAAA
ATTGAGTATTCGGAAAAAAGACAGCGTCTTGCATATATACGTCTTTATAGTGGCGTACTG
CATTTGCGAGATCCGGTTAGAATATCGGAAAAGGAAAAAATAAAAATTACAGAAATGTAT
ACTTCAATAAATGGTGAATTATGTAAAATCGATAAGGCTTATTCCGGGGAAATTGTTATT
TTGCAGAATGAGTTTTTGAAGTTAAATAGTGTTCTTGGAGATACAAAGCTATTGCCACAG
AGAGAGAGAATTGAAAATCCCCTCCCTCTGCTGCAAACGACTGTTGAACCGAGCAAACCT
CAACAAAGGGAAATGTTACTTGATGCACTTTTAGAAATCTCCGACAGTGACCCGCTTCTG
CGATATTATGTGGATTCTGCGACACATGAAATCATACTTTCTTTCTTAGGGAAAGTACAA
ATGGAAGTGACTTGTGCTCTGCTGCAAGAAAAGTATCATGTGGAGATAGAAATAAAAGAG
CCTACAGTCATTTATATGGAAAGACCGTTAAAAAAAGCAGAGTATACCATTCACATCGAA
GTTCCACCGAATCCTTTCTGGGCTTCCATTGGTCTATCTGTAGCACCGCTTCCATTAGGG
AGCGGAGTACAGTATGAGAGCTCGGTTTCTCTTGGATACTTAAATCAATCGTTTCAAAAT
GCAGTTATGGAGGGGATACGCTATGGCTGTGAACAAGGATTGTATGGTTGGAATGTGACG
GACTGTAAAATCTGTTTTAAGTATGGCTTATACTATAGCCCTGTTAGTACCCCAGCAGAT
TTTCGGATGCTTGCTCCTATTGTATTGGAACAAGTCTTAAAAAAAGCTGGAACAGAATTG
TTAGAGCCATATCTTAGTTTTAAAATTTATGCGCCACAGGAATATCTTTCACGAGCATAC
AACGATGCTCCTAAATATTGTGCGAACATCGTAGACACTCAATTGAAAAATAATGAGGTC
ATTCTTAGTGGAGAAATCCCTGCTCGGTGTATTCAAAAATATCGTAGTGATTTAACTTTC
TTTACAAATGGACGTAGTGTTTGTTTAACAGAGTTAAAAGGGTACCATGTTACTACCGGT
GAACCTGTTTGCCAGCCCCGTCGTCCAAATAGTCGGATAGATAAAGTACGATATATGTTC
AATAAAATAACTTAG
>86298|NG025|Neisseria_gonorrhoeae||Neisseria_gonorrhoeae:1-1935
ATGGAGGAAAATCACATGAAAATTATTAATATTGGAGTTTTAGCTCATGTTGATGCAGGA
AAAACTACCTTAACAGAAAGCTTATTATATAACAGTGGAGCGATTACAGAATTAGGAAGC
GTGGACAAAGGTACAACGAGGACGGATAATACGCTTTTAGAACGTCAGAGAGGAATTACA
ATTCAGACAGGAATAACCTCTTTTCAGTGGGAAAATACGAAGGTGAACATCATAGACACG
CCAGGACATATGGATTTCTTAGCAGAAGTATATCGTTCATTATCAGTTTTAGATGGGGCA
ATTCTACTGATTTCTGCAAAAGATGGCGTACAAGCACAAACTCGTATATTATTTCATGCA
CTTAGGAAAATGGGGATTCCCACAATCTTTTTTATCAATAAGATTGACCAAAATGGAATT
GATTTATCAACGGTTTATCAGGATATTAAAGAGAAACTTTCTGCCGAAATTGTAATCAAA
CAGAAGGTAGAACTGTATCCTAATATGTGTGTGACGAACTTTACCGAATCTGAACAATGG
GATATGGTAATAGAAGGAAATGATTACCTTTTGGAGAAATATACGTCTGGGAAATTATTG
GAAGCATTAGAACTCGAACAAGAGGAAAGCATAAGATTTCATAATTGTTCCCTGTTCCCT
GTTTATCACGGAAGTGCAAAAAACAATATAGGGATTGATAACCTTATAGAAGTGATTACG
AATAAATTTTATTCATCAACACATCGAGGTCAGTCTGAACTTTGCGGAAAAGTTTTCAAA
ATTGAGTATTCGGAAAAAAGACAGCGTCTTGCATATATACGTCTTTATAGTGGCGTACTG
CATTTGCGAGATCCGGTTAGAATATCGGAAAAGGAAAAAATAAAAATTACAGAAATGTAT
ACTTCAATAAATGGTGAATTATGTAAAATCGATAAGGCTTATTCCGGGGAAATTGTTATT
TTGCAGAATGAGTTTTTGAAGTTAAATAGTGTTCTTGGAGATACAAAGCTATTGCCACAG
AGAGAGAGAATTGAAAATCCCCTCCCTCTGCTGCAAACGACTGTTGAACCGAGCAAACCT
CAACAAAGGGAAATGTTACTTGATGCACTTTTAGAAATCTCCGACAGTGACCCGCTTCTG
CGATATTATGTGGATTCTGCGACACATGAAATCATACTTTCTTTCTTAGGGAAAGTACAA
ATGGAAGTGACTTGTGCTCTGCTGCAAGAAAAGTATCATGTGGAGATAGAAATAAAAGAG
CCTACAGTCATTTATATGGAAAGACCGTTAAAAAAAGCAGAGTATACCATTCACATCGAA
GTTCCACCGAATCCTTTCTGGGCTTCCATTGGTCTATCTGTAGCACCGCTTCCATTAGGG
AGCGGAGTACAGTATGAGAGCTCGGTTTCTCTTGGATACTTAAATCAATCGTTTCAAAAT
GCAGTTATGGAGGGGATACGCTATGGCTGTGAACAAGGATTGTATGGTTGGAATGTGACG
GACTGTAAAATCTGTTTTAAGTATGGCTTATACTATAGCCCTGTTAGTACCCCAGCAGAT
TTTCGGATGCTTGCTCCTATTGTATTGGAACAAGTCTTAAAAAAAGCTGGAACAGAATTG
TTAGAGCCATATCTTAGTTTTAAAATTTATGCGCCACAGGAATATCTTTCACGAGCATAC
AACGATGCTCCTAAATATTGTGCGAACATCGTAGACACTCAATTGAAAAATAATGAGGTC
ATTCTTAGTGGAGAAATCCCTGCTCGGTGTATTCAAAAATATCGTAGTGATTTAACTTTC
TTTACAAATGGACGTAGTGTTTGTTTAACAGAGTTAAAAGGGTACCATGTTACTACCGGT
GAACCTGTTTGCCAGCCCCGTCGTCCAAATAGTCGGATAGATAAAGTACGATATATGTTC
AATAAAATAACTTAG
>86300|NG312|Neisseria_gonorrhoeae||Neisseria_gonorrhoeae:1-1935
ATGGAGGAAAATCACATGAAAATTATTAATATTGGAGTTTTAGCTCATGTTGATGCAGGA
AAAACTACCTTAACAGAAAGCTTATTATATAACAGTGGAGCGATTACAGAATTAGGAAGC
GTGGACAAAGGTACAACGAGGACGGATAATACGCTTTTAGAACGTCAGAGAGGAATTACA
ATTCAGACAGGAATAACCTCTTTTCAGTGGGAAAATACGAAGGTGAACATCATAGACACG
CCAGGACATATGGATTTCTTAGCAGAAGTATATCGTTCATTATCAGTTTTAGATGGGGCA
ATTCTACTGATTTCTGCAAAAGATGGCGTACAAGCACAAACTCGTATATTATTTCATGCA
CTTAGGAAAATGGGGATTCCCACAATCTTTTTTATCAATAAGATTGACCAAAATGGAATT
GATTTATCAACGGTTTATCAGGATATTAAAGAGAAACTTTCTGCCGAAATTGTAATCAAA
CAGAAGGTAGAACTGTATCCTAATATGTGTGTGACGAACTTTACCGAATCTGAACAATGG
GATATGGTAATAGAAGGAAATGATTACCTTTTGGAGAAATATACGTCTGGGAAATTATTG
GAAGCATTAGAACTCGAACAAGAGGAAAGCATAAGATTTCATAATTGTTCCCTGTTCCCT
GTTTATCACGGAAGTGCAAAAAACAATATAGGGATTGATAACCTTATAGAAGTGATTACG
AATAAATTTTATTCATCAACACATCGAGGTCAGTCTGAACTTTGCGGAAAAGTTTTCAAA
ATTGAGTATTCGGAAAAAAGACAGCGTCTTGCATATATACGTCTTTATAGTGGCGTACTG
CATTTGCGAGATCCGGTTAGAATATCGGAAAAGGAAAAAATAAAAATTACAGAAATGTAT
ACTTCAATAAATGGTGAATTATGTAAAATCGATAAGGCTTATTCCGGGGAAATTGTTATT
TTGCAGAATGAGTTTTTGAAGTTAAATAGTGTTCTTGGAGATACAAAGCTATTGCCACAG
AGAGAGAGAATTGAAAATCCCCTCCCTCTGCTGCAAACGACTGTTGAACCGAGCAAACCT
CAACAAAGGGAAATGTTACTTGATGCACTTTTAGAAATCTCCGACAGTGACCCGCTTCTG
CGATATTATGTGGATTCTGCGACACATGAAATCATACTTTCTTTCTTAGGGAAAGTACAA
ATGGAAGTGACTTGTGCTCTGCTGCAAGAAAAGTATCATGTGGAGATAGAAATAAAAGAG
CCTACAGTCATTTATATGGAAAGACCGTTAAAAAAAGCAGAGTATACCATTCACATCGAA
GTTCCACCGAATCCTTTCTGGGCTTCCATTGGTCTATCTGTAGCACCGCTTCCATTAGGG
AGCGGAGTACAGTATGAGAGCTCGGTTTCTCTTGGATACTTAAATCAATCGTTTCAAAAT
GCAGTTATGGAGGGGATACGCTATGGCTGTGAACAAGGATTGTATGGTTGGAATGTGACG
GACTGTAAAATCTGTTTTAAGTATGGCTTATACTATAGCCCTGTTAGTACCCCAGCAGAT
TTTCGGATGCTTGCTCCTATTGTATTGGAACAAGTCTTAAAAAAAGCTGGAACAGAATTG
TTAGAGCCATATCTTAGTTTTAAAATTTATGCGCCACAGGAATATCTTTCACGAGCATAC
AACGATGCTCCTAAATATTGTGCGAACATCGTAGACACTCAATTGAAAAATAATGAGGTC
ATTCTTAGTGGAGAAATCCCTGCTCGGTGTATTCAAAAATATCGTAGTGATTTAACTTTC
TTTACAAATGGACGTAGTGTTTGTTTAACAGAGTTAAAAGGGTACCATGTTACTACCGGT
GAACCTGTTTGCCAGCCCCGTCGTCCAAATAGTCGGATAGATAAAGTACGATATATGTTC
AATAAAATAACTTAG
>86304|NG217|Neisseria_gonorrhoeae||Neisseria_gonorrhoeae:1-1935
ATGGAGGAAAATCACATGAAAATTATTAATATTGGAGTTTTAGCTCATGTTGATGCAGGA
AAAACTACCTTAACAGAAAGCTTATTATATAACAGTGGAGCGATTACAGAATTAGGAAGC
GTGGACAAAGGTACAACGAGGACGGATAATACGCTTTTAGAACGTCAGAGAGGAATTACA
ATTCAGACAGGAATAACCTCTTTTCAGTGGGAAAATACGAAGGTGAACATCATAGACACG
CCAGGACATATGGATTTCTTAGCAGAAGTATATCGTTCATTATCAGTTTTAGATGGGGCA
ATTCTACTGATTTCTGCAAAAGATGGCGTACAAGCACAAACTCGTATATTATTTCATGCA
CTTAGGAAAATGGGGATTCCCACAATCTTTTTTATCAATAAGATTGACCAAAATGGAATT
GATTTATCAACGGTTTATCAGGATATTAAAGAGAAACTTTCTGCCGAAATTGTAATCAAA
CAGAAGGTAGAACTGTATCCTAATATGTGTGTGACGAACTTTACCGAATCTGAACAATGG
GATATGGTAATAGAAGGAAATGATTACCTTTTGGAGAAATATACGTCTGGGAAATTATTG
GAAGCATTAGAACTCGAACAAGAGGAAAGCATAAGATTTCATAATTGTTCCCTGTTCCCT
GTTTATCACGGAAGTGCAAAAAACAATATAGGGATTGATAACCTTATAGAAGTGATTACG
AATAAATTTTATTCATCAACACATCGAGGTCAGTCTGAACTTTGCGGAAAAGTTTTCAAA
ATTGAGTATTCGGAAAAAAGACAGCGTCTTGCATATATACGTCTTTATAGTGGCGTACTG
CATTTGCGAGATCCGGTTAGAATATCGGAAAAGGAAAAAATAAAAATTACAGAAATGTAT
ACTTCAATAAATGGTGAATTATGTAAAATCGATAAGGCTTATTCCGGGGAAATTGTTATT
TTGCAGAATGAGTTTTTGAAGTTAAATAGTGTTCTTGGAGATACAAAGCTATTGCCACAG
AGAGAGAGAATTGAAAATCCCCTCCCTCTGCTGCAAACGACTGTTGAACCGAGCAAACCT
CAACAAAGGGAAATGTTACTTGATGCACTTTTAGAAATCTCCGACAGTGACCCGCTTCTG
CGATATTATGTGGATTCTGCGACACATGAAATCATACTTTCTTTCTTAGGGAAAGTACAA
ATGGAAGTGACTTGTGCTCTGCTGCAAGAAAAGTATCATGTGGAGATAGAAATAAAAGAG
CCTACAGTCATTTATATGGAAAGACCGTTAAAAAAAGCAGAGTATACCATTCACATCGAA
GTTCCACCGAATCCTTTCTGGGCTTCCATTGGTCTATCTGTAGCACCGCTTCCATTAGGG
AGCGGAGTACAGTATGAGAGCTCGGTTTCTCTTGGATACTTAAATCAATCGTTTCAAAAT
GCAGTTATGGAGGGGATACGCTATGGCTGTGAACAAGGATTGTATGGTTGGAATGTGACG
GACTGTAAAATCTGTTTTAAGTATGGCTTATACTATAGCCCTGTTAGTACCCCAGCAGAT
TTTCGGATGCTTGCTCCTATTGTATTGGAACAAGTCTTAAAAAAAGCTGGAACAGAATTG
TTAGAGCCATATCTTAGTTTTAAAATTTATGCGCCACAGGAATATCTTTCACGAGCATAC
AACGATGCTCCTAAATATTGTGCGAACATCGTAGACACTCAATTGAAAAATAATGAGGTC
ATTCTTAGTGGAGAAATCCCTGCTCGGTGTATTCAAAAATATCGTAGTGATTTAACTTTC
TTTACAAATGGACGTAGTGTTTGTTTAACAGAGTTAAAAGGGTACCATGTTACTACCGGT
GAACCTGTTTGCCAGCCCCGTCGTCCAAATAGTCGGATAGATAAAGTACGATATATGTTC
AATAAAATAACTTAG
>86305|NG218|Neisseria_gonorrhoeae||Neisseria_gonorrhoeae:1-1935
ATGGAGGAAAATCACATGAAAATTATTAATATTGGAGTTTTAGCTCATGTTGATGCAGGA
AAAACTACCTTAACAGAAAGCTTATTATATAACAGTGGAGCGATTACAGAATTAGGAAGC
GTGGACAAAGGTACAACGAGGACGGATAATACGCTTTTAGAACGTCAGAGAGGAATTACA
ATTCAGACAGGAATAACCTCTTTTCAGTGGGAAAATACGAAGGTGAACATCATAGACACG
CCAGGACATATGGATTTCTTAGCAGAAGTATATCGTTCATTATCAGTTTTAGATGGGGCA
ATTCTACTGATTTCTGCAAAAGATGGCGTACAAGCACAAACTCGTATATTATTTCATGCA
CTTAGGAAAATGGGGATTCCCACAATCTTTTTTATCAATAAGATTGACCAAAATGGAATT
GATTTATCAACGGTTTATCAGGATATTAAAGAGAAACTTTCTGCCGAAATTGTAATCAAA
CAGAAGGTAGAACTGTATCCTAATATGTGTGTGACGAACTTTACCGAATCTGAACAATGG
GATATGGTAATAGAAGGAAATGATTACCTTTTGGAGAAATATACGTCTGGGAAATTATTG
GAAGCATTAGAACTCGAACAAGAGGAAAGCATAAGATTTCATAATTGTTCCCTGTTCCCT
GTTTATCACGGAAGTGCAAAAAACAATATAGGGATTGATAACCTTATAGAAGTGATTACG
AATAAATTTTATTCATCAACACATCGAGGTCAGTCTGAACTTTGCGGAAAAGTTTTCAAA
ATTGAGTATTCGGAAAAAAGACAGCGTCTTGCATATATACGTCTTTATAGTGGCGTACTG
CATTTGCGAGATCCGGTTAGAATATCGGAAAAGGAAAAAATAAAAATTACAGAAATGTAT
ACTTCAATAAATGGTGAATTATGTAAAATCGATAAGGCTTATTCCGGGGAAATTGTTATT
TTGCAGAATGAGTTTTTGAAGTTAAATAGTGTTCTTGGAGATACAAAGCTATTGCCACAG
AGAGAGAGAATTGAAAATCCCCTCCCTCTGCTGCAAACGACTGTTGAACCGAGCAAACCT
CAACAAAGGGAAATGTTACTTGATGCACTTTTAGAAATCTCCGACAGTGACCCGCTTCTG
CGATATTATGTGGATTCTGCGACACATGAAATCATACTTTCTTTCTTAGGGAAAGTACAA
ATGGAAGTGACTTGTGCTCTGCTGCAAGAAAAGTATCATGTGGAGATAGAAATAAAAGAG
CCTACAGTCATTTATATGGAAAGACCGTTAAAAAAAGCAGAGTATACCATTCACATCGAA
GTTCCACCGAATCCTTTCTGGGCTTCCATTGGTCTATCTGTAGCACCGCTTCCATTAGGG
AGCGGAGTACAGTATGAGAGCTCGGTTTCTCTTGGATACTTAAATCAATCGTTTCAAAAT
GCAGTTATGGAGGGGATACGCTATGGCTGTGAACAAGGATTGTATGGTTGGAATGTGACG
GACTGTAAAATCTGTTTTAAGTATGGCTTATACTATAGCCCTGTTAGTACCCCAGCAGAT
TTTCGGATGCTTGCTCCTATTGTATTGGAACAAGTCTTAAAAAAAGCTGGAACAGAATTG
TTAGAGCCATATCTTAGTTTTAAAATTTATGCGCCACAGGAATATCTTTCACGAGCATAC
AACGATGCTCCTAAATATTGTGCGAACATCGTAGACACTCAATTGAAAAATAATGAGGTC
ATTCTTAGTGGAGAAATCCCTGCTCGGTGTATTCAAAAATATCGTAGTGATTTAACTTTC
TTTACAAATGGACGTAGTGTTTGTTTAACAGAGTTAAAAGGGTACCATGTTACTACCGGT
GAACCTGTTTGCCAGCCCCGTCGTCCAAATAGTCGGATAGATAAAGTACGATATATGTTC
AATAAAATAACTTAG
>86307|NG220|Neisseria_gonorrhoeae||Neisseria_gonorrhoeae:1-1935
ATGGAGGAAAATCACATGAAAATTATTAATATTGGAGTTTTAGCTCATGTTGATGCAGGA
AAAACTACCTTAACAGAAAGCTTATTATATAACAGTGGAGCGATTACAGAATTAGGAAGC
GTGGACAAAGGTACAACGAGGACGGATAATACGCTTTTAGAACGTCAGAGAGGAATTACA
ATTCAGACAGGAATAACCTCTTTTCAGTGGGAAAATACGAAGGTGAACATCATAGACACG
CCAGGACATATGGATTTCTTAGCAGAAGTATATCGTTCATTATCAGTTTTAGATGGGGCA
ATTCTACTGATTTCTGCAAAAGATGGCGTACAAGCACAAACTCGTATATTATTTCATGCA
CTTAGGAAAATGGGGATTCCCACAATCTTTTTTATCAATAAGATTGACCAAAATGGAATT
GATTTATCAACGGTTTATCAGGATATTAAAGAGAAACTTTCTGCCGAAATTGTAATCAAA
CAGAAGGTAGAACTGTATCCTAATATGTGTGTGACGAACTTTACCGAATCTGAACAATGG
GATATGGTAATAGAAGGAAATGATTACCTTTTGGAGAAATATACGTCTGGGAAATTATTG
GAAGCATTAGAACTCGAACAAGAGGAAAGCATAAGATTTCATAATTGTTCCCTGTTCCCT
GTTTATCACGGAAGTGCAAAAAACAATATAGGGATTGATAACCTTATAGAAGTGATTACG
AATAAATTTTATTCATCAACACATCGAGGTCAGTCTGAACTTTGCGGAAAAGTTTTCAAA
ATTGAGTATTCGGAAAAAAGACAGCGTCTTGCATATATACGTCTTTATAGTGGCGTACTG
CATTTGCGAGATCCGGTTAGAATATCGGAAAAGGAAAAAATAAAAATTACAGAAATGTAT
ACTTCAATAAATGGTGAATTATGTAAAATCGATAAGGCTTATTCCGGGGAAATTGTTATT
TTGCAGAATGAGTTTTTGAAGTTAAATAGTGTTCTTGGAGATACAAAGCTATTGCCACAG
AGAGAGAGAATTGAAAATCCCCTCCCTCTGCTGCAAACGACTGTTGAACCGAGCAAACCT
CAACAAAGGGAAATGTTACTTGATGCACTTTTAGAAATCTCCGACAGTGACCCGCTTCTG
CGATATTATGTGGATTCTGCGACACATGAAATCATACTTTCTTTCTTAGGGAAAGTACAA
ATGGAAGTGACTTGTGCTCTGCTGCAAGAAAAGTATCATGTGGAGATAGAAATAAAAGAG
CCTACAGTCATTTATATGGAAAGACCGTTAAAAAAAGCAGAGTATACCATTCACATCGAA
GTTCCACCGAATCCTTTCTGGGCTTCCATTGGTCTATCTGTAGCACCGCTTCCATTAGGG
AGCGGAGTACAGTATGAGAGCTCGGTTTCTCTTGGATACTTAAATCAATCGTTTCAAAAT
GCAGTTATGGAGGGGATACGCTATGGCTGTGAACAAGGATTGTATGGTTGGAATGTGACG
GACTGTAAAATCTGTTTTAAGTATGGCTTATACTATAGCCCTGTTAGTACCCCAGCAGAT
TTTCGGATGCTTGCTCCTATTGTATTGGAACAAGTCTTAAAAAAAGCTGGAACAGAATTG
TTAGAGCCATATCTTAGTTTTAAAATTTATGCGCCACAGGAATATCTTTCACGAGCATAC
AACGATGCTCCTAAATATTGTGCGAACATCGTAGACACTCAATTGAAAAATAATGAGGTC
ATTCTTAGTGGAGAAATCCCTGCTCGGTGTATTCAAAAATATCGTAGTGATTTAACTTTC
TTTACAAATGGACGTAGTGTTTGTTTAACAGAGTTAAAAGGGTACCATGTTACTACCGGT
GAACCTGTTTGCCAGCCCCGTCGTCCAAATAGTCGGATAGATAAAGTACGATATATGTTC
AATAAAATAACTTAG
>86319|NG193|Neisseria_gonorrhoeae||:1-1935
ATGGAGGAAAATCACATGAAAATTATTAATATTGGAGTTTTAGCTCATGTTGATGCAGGA
AAAACTACCTTAACAGAAAGCTTATTATATAACAGTGGAGCGATTACAGAATTAGGAAGC
GTGGACAAAGGTACAACGAGGACGGATAATACGCTTTTAGAACGTCAGAGAGGAATTACA
ATTCAGACAGGAATAACCTCTTTTCAGTGGGAAAATACGAAGGTGAACATCATAGACACG
CCAGGACATATGGATTTCTTAGCAGAAGTATATCGTTCATTATCAGTTTTAGATGGGGCA
ATTCTACTGATTTCTGCAAAAGATGGCGTACAAGCACAAACTCGTATATTATTTCATGCA
CTTAGGAAAATGGGGATTCCCACAATCTTTTTTATCAATAAGATTGACCAAAATGGAATT
GATTTATCAACGGTTTATCAGGATATTAAAGAGAAACTTTCTGCCGAAATTGTAATCAAA
CAGAAGGTAGAACTGTATCCTAATATGTGTGTGACGAACTTTACCGAATCTGAACAATGG
GATATGGTAATAGAAGGAAATGATTACCTTTTGGAGAAATATACGTCTGGGAAATTATTG
GAAGCATTAGAACTCGAACAAGAGGAAAGCATAAGATTTCATAATTGTTCCCTGTTCCCT
GTTTATCACGGAAGTGCAAAAAACAATATAGGGATTGATAACCTTATAGAAGTGATTACG
AATAAATTTTATTCATCAACACATCGAGGTCAGTCTGAACTTTGCGGAAAAGTTTTCAAA
ATTGAGTATTCGGAAAAAAGACAGCGTCTTGCATATATACGTCTTTATAGTGGCGTACTG
CATTTGCGAGATCCGGTTAGAATATCGGAAAAGGAAAAAATAAAAATTACAGAAATGTAT
ACTTCAATAAATGGTGAATTATGTAAAATCGATAAGGCTTATTCCGGGGAAATTGTTATT
TTGCAGAATGAGTTTTTGAAGTTAAATAGTGTTCTTGGAGATACAAAGCTATTGCCACAG
AGAGAGAGAATTGAAAATCCCCTCCCTCTGCTGCAAACGACTGTTGAACCGAGCAAACCT
CAACAAAGGGAAATGTTACTTGATGCACTTTTAGAAATCTCCGACAGTGACCCGCTTCTG
CGATATTATGTGGATTCTGCGACACATGAAATCATACTTTCTTTCTTAGGGAAAGTACAA
ATGGAAGTGACTTGTGCTCTGCTGCAAGAAAAGTATCATGTGGAGATAGAAATAAAAGAG
CCTACAGTCATTTATATGGAAAGACCGTTAAAAAAAGCAGAGTATACCATTCACATCGAA
GTTCCACCGAATCCTTTCTGGGCTTCCATTGGTCTATCTGTAGCACCGCTTCCATTAGGG
AGCGGAGTACAGTATGAGAGCTCGGTTTCTCTTGGATACTTAAATCAATCGTTTCAAAAT
GCAGTTATGGAGGGGATACGCTATGGCTGTGAACAAGGATTGTATGGTTGGAATGTGACG
GACTGTAAAATCTGTTTTAAGTATGGCTTATACTATAGCCCTGTTAGTACCCCAGCAGAT
TTTCGGATGCTTGCTCCTATTGTATTGGAACAAGTCTTAAAAAAAGCTGGAACAGAATTG
TTAGAGCCATATCTTAGTTTTAAAATTTATGCGCCACAGGAATATCTTTCACGAGCATAC
AACGATGCTCCTAAATATTGTGCGAACATCGTAGACACTCAATTGAAAAATAATGAGGTC
ATTCTTAGTGGAGAAATCCCTGCTCGGTGTATTCAAAAATATCGTAGTGATTTAACTTTC
TTTACAAATGGACGTAGTGTTTGTTTAACAGAGTTAAAAGGGTACCATGTTACTACCGGT
GAACCTGTTTGCCAGCCCCGTCGTCCAAATAGTCGGATAGATAAAGTACGATATATGTTC
AATAAAATAACTTAG
>86323|NG100|Neisseria_gonorrhoeae||Neisseria_gonorrhoeae:1-1935
ATGGAGGAAAATCACATGAAAATTATTAATATTGGAGTTTTAGCTCATGTTGATGCAGGA
AAAACTACCTTAACAGAAAGCTTATTATATAACAGTGGAGCGATTACAGAATTAGGAAGC
GTGGACAAAGGTACAACGAGGACGGATAATACGCTTTTAGAACGTCAGAGAGGAATTACA
ATTCAGACAGGAATAACCTCTTTTCAGTGGGAAAATACGAAGGTGAACATCATAGACACG
CCAGGACATATGGATTTCTTAGCAGAAGTATATCGTTCATTATCAGTTTTAGATGGGGCA
ATTCTACTGATTTCTGCAAAAGATGGCGTACAAGCACAAACTCGTATATTATTTCATGCA
CTTAGGAAAATGGGGATTCCCACAATCTTTTTTATCAATAAGATTGACCAAAATGGAATT
GATTTATCAACGGTTTATCAGGATATTAAAGAGAAACTTTCTGCCGAAATTGTAATCAAA
CAGAAGGTAGAACTGTATCCTAATATGTGTGTGACGAACTTTACCGAATCTGAACAATGG
GATATGGTAATAGAAGGAAATGATTACCTTTTGGAGAAATATACGTCTGGGAAATTATTG
GAAGCATTAGAACTCGAACAAGAGGAAAGCATAAGATTTCATAATTGTTCCCTGTTCCCT
GTTTATCACGGAAGTGCAAAAAACAATATAGGGATTGATAACCTTATAGAAGTGATTACG
AATAAATTTTATTCATCAACACATCGAGGTCAGTCTGAACTTTGCGGAAAAGTTTTCAAA
ATTGAGTATTCGGAAAAAAGACAGCGTCTTGCATATATACGTCTTTATAGTGGCGTACTG
CATTTGCGAGATCCGGTTAGAATATCGGAAAAGGAAAAAATAAAAATTACAGAAATGTAT
ACTTCAATAAATGGTGAATTATGTAAAATCGATAAGGCTTATTCCGGGGAAATTGTTATT
TTGCAGAATGAGTTTTTGAAGTTAAATAGTGTTCTTGGAGATACAAAGCTATTGCCACAG
AGAGAGAGAATTGAAAATCCCCTCCCTCTGCTGCAAACGACTGTTGAACCGAGCAAACCT
CAACAAAGGGAAATGTTACTTGATGCACTTTTAGAAATCTCCGACAGTGACCCGCTTCTG
CGATATTATGTGGATTCTGCGACACATGAAATCATACTTTCTTTCTTAGGGAAAGTACAA
ATGGAAGTGACTTGTGCTCTGCTGCAAGAAAAGTATCATGTGGAGATAGAAATAAAAGAG
CCTACAGTCATTTATATGGAAAGACCGTTAAAAAAAGCAGAGTATACCATTCACATCGAA
GTTCCACCGAATCCTTTCTGGGCTTCCATTGGTCTATCTGTAGCACCGCTTCCATTAGGG
AGCGGAGTACAGTATGAGAGCTCGGTTTCTCTTGGATACTTAAATCAATCGTTTCAAAAT
GCAGTTATGGAGGGGATACGCTATGGCTGTGAACAAGGATTGTATGGTTGGAATGTGACG
GACTGTAAAATCTGTTTTAAGTATGGCTTATACTATAGCCCTGTTAGTACCCCAGCAGAT
TTTCGGATGCTTGCTCCTATTGTATTGGAACAAGTCTTAAAAAAAGCTGGAACAGAATTG
TTAGAGCCATATCTTAGTTTTAAAATTTATGCGCCACAGGAATATCTTTCACGAGCATAC
AACGATGCTCCTAAATATTGTGCGAACATCGTAGACACTCAATTGAAAAATAATGAGGTC
ATTCTTAGTGGAGAAATCCCTGCTCGGTGTATTCAAAAATATCGTAGTGATTTAACTTTC
TTTACAAATGGACGTAGTGTTTGTTTAACAGAGTTAAAAGGGTACCATGTTACTACCGGT
GAACCTGTTTGCCAGCCCCGTCGTCCAAATAGTCGGATAGATAAAGTACGATATATGTTC
AATAAAATAACTTAG
>86327|NG096|Neisseria_gonorrhoeae||Neisseria_gonorrhoeae:1-1935
ATGGAGGAAAATCACATGAAAATTATTAATATTGGAGTTTTAGCTCATGTTGATGCAGGA
AAAACTACCTTAACAGAAAGCTTATTATATAACAGTGGAGCGATTACAGAATTAGGAAGC
GTGGACAAAGGTACAACGAGGACGGATAATACGCTTTTAGAACGTCAGAGAGGAATTACA
ATTCAGACAGGAATAACCTCTTTTCAGTGGGAAAATACGAAGGTGAACATCATAGACACG
CCAGGACATATGGATTTCTTAGCAGAAGTATATCGTTCATTATCAGTTTTAGATGGGGCA
ATTCTACTGATTTCTGCAAAAGATGGCGTACAAGCACAAACTCGTATATTATTTCATGCA
CTTAGGAAAATGGGGATTCCCACAATCTTTTTTATCAATAAGATTGACCAAAATGGAATT
GATTTATCAACGGTTTATCAGGATATTAAAGAGAAACTTTCTGCCGAAATTGTAATCAAA
CAGAAGGTAGAACTGTATCCTAATATGTGTGTGACGAACTTTACCGAATCTGAACAATGG
GATATGGTAATAGAAGGAAATGATTACCTTTTGGAGAAATATACGTCTGGGAAATTATTG
GAAGCATTAGAACTCGAACAAGAGGAAAGCATAAGATTTCATAATTGTTCCCTGTTCCCT
GTTTATCACGGAAGTGCAAAAAACAATATAGGGATTGATAACCTTATAGAAGTGATTACG
AATAAATTTTATTCATCAACACATCGAGGTCAGTCTGAACTTTGCGGAAAAGTTTTCAAA
ATTGAGTATTCGGAAAAAAGACAGCGTCTTGCATATATACGTCTTTATAGTGGCGTACTG
CATTTGCGAGATCCGGTTAGAATATCGGAAAAGGAAAAAATAAAAATTACAGAAATGTAT
ACTTCAATAAATGGTGAATTATGTAAAATCGATAAGGCTTATTCCGGGGAAATTGTTATT
TTGCAGAATGAGTTTTTGAAGTTAAATAGTGTTCTTGGAGATACAAAGCTATTGCCACAG
AGAGAGAGAATTGAAAATCCCCTCCCTCTGCTGCAAACGACTGTTGAACCGAGCAAACCT
CAACAAAGGGAAATGTTACTTGATGCACTTTTAGAAATCTCCGACAGTGACCCGCTTCTG
CGATATTATGTGGATTCTGCGACACATGAAATCATACTTTCTTTCTTAGGGAAAGTACAA
ATGGAAGTGACTTGTGCTCTGCTGCAAGAAAAGTATCATGTGGAGATAGAAATAAAAGAG
CCTACAGTCATTTATATGGAAAGACCGTTAAAAAAAGCAGAGTATACCATTCACATCGAA
GTTCCACCGAATCCTTTCTGGGCTTCCATTGGTCTATCTGTAGCACCGCTTCCATTAGGG
AGCGGAGTACAGTATGAGAGCTCGGTTTCTCTTGGATACTTAAATCAATCGTTTCAAAAT
GCAGTTATGGAGGGGATACGCTATGGCTGTGAACAAGGATTGTATGGTTGGAATGTGACG
GACTGTAAAATCTGTTTTAAGTATGGCTTATACTATAGCCCTGTTAGTACCCCAGCAGAT
TTTCGGATGCTTGCTCCTATTGTATTGGAACAAGTCTTAAAAAAAGCTGGAACAGAATTG
TTAGAGCCATATCTTAGTTTTAAAATTTATGCGCCACAGGAATATCTTTCACGAGCATAC
AACGATGCTCCTAAATATTGTGCGAACATCGTAGACACTCAATTGAAAAATAATGAGGTC
ATTCTTAGTGGAGAAATCCCTGCTCGGTGTATTCAAAAATATCGTAGTGATTTAACTTTC
TTTACAAATGGACGTAGTGTTTGTTTAACAGAGTTAAAAGGGTACCATGTTACTACCGGT
GAACCTGTTTGCCAGCCCCGTCGTCCAAATAGTCGGATAGATAAAGTACGATATATGTTC
AATAAAATAACTTAG
>86328|NG095|Neisseria_gonorrhoeae||Neisseria_gonorrhoeae:1-1935
ATGGAGGAAAATCACATGAAAATTATTAATATTGGAGTTTTAGCTCATGTTGATGCAGGA
AAAACTACCTTAACAGAAAGCTTATTATATAACAGTGGAGCGATTACAGAATTAGGAAGC
GTGGACAAAGGTACAACGAGGACGGATAATACGCTTTTAGAACGTCAGAGAGGAATTACA
ATTCAGACAGGAATAACCTCTTTTCAGTGGGAAAATACGAAGGTGAACATCATAGACACG
CCAGGACATATGGATTTCTTAGCAGAAGTATATCGTTCATTATCAGTTTTAGATGGGGCA
ATTCTACTGATTTCTGCAAAAGATGGCGTACAAGCACAAACTCGTATATTATTTCATGCA
CTTAGGAAAATGGGGATTCCCACAATCTTTTTTATCAATAAGATTGACCAAAATGGAATT
GATTTATCAACGGTTTATCAGGATATTAAAGAGAAACTTTCTGCCGAAATTGTAATCAAA
CAGAAGGTAGAACTGTATCCTAATATGTGTGTGACGAACTTTACCGAATCTGAACAATGG
GATATGGTAATAGAAGGAAATGATTACCTTTTGGAGAAATATACGTCTGGGAAATTATTG
GAAGCATTAGAACTCGAACAAGAGGAAAGCATAAGATTTCATAATTGTTCCCTGTTCCCT
GTTTATCACGGAAGTGCAAAAAACAATATAGGGATTGATAACCTTATAGAAGTGATTACG
AATAAATTTTATTCATCAACACATCGAGGTCAGTCTGAACTTTGCGGAAAAGTTTTCAAA
ATTGAGTATTCGGAAAAAAGACAGCGTCTTGCATATATACGTCTTTATAGTGGCGTACTG
CATTTGCGAGATCCGGTTAGAATATCGGAAAAGGAAAAAATAAAAATTACAGAAATGTAT
ACTTCAATAAATGGTGAATTATGTAAAATCGATAAGGCTTATTCCGGGGAAATTGTTATT
TTGCAGAATGAGTTTTTGAAGTTAAATAGTGTTCTTGGAGATACAAAGCTATTGCCACAG
AGAGAGAGAATTGAAAATCCCCTCCCTCTGCTGCAAACGACTGTTGAACCGAGCAAACCT
CAACAAAGGGAAATGTTACTTGATGCACTTTTAGAAATCTCCGACAGTGACCCGCTTCTG
CGATATTATGTGGATTCTGCGACACATGAAATCATACTTTCTTTCTTAGGGAAAGTACAA
ATGGAAGTGACTTGTGCTCTGCTGCAAGAAAAGTATCATGTGGAGATAGAAATAAAAGAG
CCTACAGTCATTTATATGGAAAGACCGTTAAAAAAAGCAGAGTATACCATTCACATCGAA
GTTCCACCGAATCCTTTCTGGGCTTCCATTGGTCTATCTGTAGCACCGCTTCCATTAGGG
AGCGGAGTACAGTATGAGAGCTCGGTTTCTCTTGGATACTTAAATCAATCGTTTCAAAAT
GCAGTTATGGAGGGGATACGCTATGGCTGTGAACAAGGATTGTATGGTTGGAATGTGACG
GACTGTAAAATCTGTTTTAAGTATGGCTTATACTATAGCCCTGTTAGTACCCCAGCAGAT
TTTCGGATGCTTGCTCCTATTGTATTGGAACAAGTCTTAAAAAAAGCTGGAACAGAATTG
TTAGAGCCATATCTTAGTTTTAAAATTTATGCGCCACAGGAATATCTTTCACGAGCATAC
AACGATGCTCCTAAATATTGTGCGAACATCGTAGACACTCAATTGAAAAATAATGAGGTC
ATTCTTAGTGGAGAAATCCCTGCTCGGTGTATTCAAAAATATCGTAGTGATTTAACTTTC
TTTACAAATGGACGTAGTGTTTGTTTAACAGAGTTAAAAGGGTACCATGTTACTACCGGT
GAACCTGTTTGCCAGCCCCGTCGTCCAAATAGTCGGATAGATAAAGTACGATATATGTTC
AATAAAATAACTTAG
>86338|NG369|Neisseria_gonorrhoeae||Neisseria_gonorrhoeae:1-1935
ATGGAGGAAAATCACATGAAAATTATTAATATTGGAGTTTTAGCTCATGTTGATGCAGGA
AAAACTACCTTAACAGAAAGCTTATTATATAACAGTGGAGCGATTACAGAATTAGGAAGC
GTGGACAAAGGTACAACGAGGACGGATAATACGCTTTTAGAACGTCAGAGAGGAATTACA
ATTCAGACAGGAATAACCTCTTTTCAGTGGGAAAATACGAAGGTGAACATCATAGACACG
CCAGGACATATGGATTTCTTAGCAGAAGTATATCGTTCATTATCAGTTTTAGATGGGGCA
ATTCTACTGATTTCTGCAAAAGATGGCGTACAAGCACAAACTCGTATATTATTTCATGCA
CTTAGGAAAATGGGGATTCCCACAATCTTTTTTATCAATAAGATTGACCAAAATGGAATT
GATTTATCAACGGTTTATCAGGATATTAAAGAGAAACTTTCTGCCGAAATTGTAATCAAA
CAGAAGGTAGAACTGTATCCTAATATGTGTGTGACGAACTTTACCGAATCTGAACAATGG
GATATGGTAATAGAAGGAAATGATTACCTTTTGGAGAAATATACGTCTGGGAAATTATTG
GAAGCATTAGAACTCGAACAAGAGGAAAGCATAAGATTTCATAATTGTTCCCTGTTCCCT
GTTTATCACGGAAGTGCAAAAAACAATATAGGGATTGATAACCTTATAGAAGTGATTACG
AATAAATTTTATTCATCAACACATCGAGGTCAGTCTGAACTTTGCGGAAAAGTTTTCAAA
ATTGAGTATTCGGAAAAAAGACAGCGTCTTGCATATATACGTCTTTATAGTGGCGTACTG
CATTTGCGAGATCCGGTTAGAATATCGGAAAAGGAAAAAATAAAAATTACAGAAATGTAT
ACTTCAATAAATGGTGAATTATGTAAAATCGATAAGGCTTATTCCGGGGAAATTGTTATT
TTGCAGAATGAGTTTTTGAAGTTAAATAGTGTTCTTGGAGATACAAAGCTATTGCCACAG
AGAGAGAGAATTGAAAATCCCCTCCCTCTGCTGCAAACGACTGTTGAACCGAGCAAACCT
CAACAAAGGGAAATGTTACTTGATGCACTTTTAGAAATCTCCGACAGTGACCCGCTTCTG
CGATATTATGTGGATTCTGCGACACATGAAATCATACTTTCTTTCTTAGGGAAAGTACAA
ATGGAAGTGACTTGTGCTCTGCTGCAAGAAAAGTATCATGTGGAGATAGAAATAAAAGAG
CCTACAGTCATTTATATGGAAAGACCGTTAAAAAAAGCAGAGTATACCATTCACATCGAA
GTTCCACCGAATCCTTTCTGGGCTTCCATTGGTCTATCTGTAGCACCGCTTCCATTAGGG
AGCGGAGTACAGTATGAGAGCTCGGTTTCTCTTGGATACTTAAATCAATCGTTTCAAAAT
GCAGTTATGGAGGGGATACGCTATGGCTGTGAACAAGGATTGTATGGTTGGAATGTGACG
GACTGTAAAATCTGTTTTAAGTATGGCTTATACTATAGCCCTGTTAGTACCCCAGCAGAT
TTTCGGATGCTTGCTCCTATTGTATTGGAACAAGTCTTAAAAAAAGCTGGAACAGAATTG
TTAGAGCCATATCTTAGTTTTAAAATTTATGCGCCACAGGAATATCTTTCACGAGCATAC
AACGATGCTCCTAAATATTGTGCGAACATCGTAGACACTCAATTGAAAAATAATGAGGTC
ATTCTTAGTGGAGAAATCCCTGCTCGGTGTATTCAAAAATATCGTAGTGATTTAACTTTC
TTTACAAATGGACGTAGTGTTTGTTTAACAGAGTTAAAAGGGTACCATGTTACTACCGGT
GAACCTGTTTGCCAGCCCCGTCGTCCAAATAGTCGGATAGATAAAGTACGATATATGTTC
AATAAAATAACTTAG
>86340|NG371|Neisseria_gonorrhoeae||Neisseria_gonorrhoeae:1-1935
ATGGAGGAAAATCACATGAAAATTATTAATATTGGAGTTTTAGCTCATGTTGATGCAGGA
AAAACTACCTTAACAGAAAGCTTATTATATAACAGTGGAGCGATTACAGAATTAGGAAGC
GTGGACAAAGGTACAACGAGGACGGATAATACGCTTTTAGAACGTCAGAGAGGAATTACA
ATTCAGACAGGAATAACCTCTTTTCAGTGGGAAAATACGAAGGTGAACATCATAGACACG
CCAGGACATATGGATTTCTTAGCAGAAGTATATCGTTCATTATCAGTTTTAGATGGGGCA
ATTCTACTGATTTCTGCAAAAGATGGCGTACAAGCACAAACTCGTATATTATTTCATGCA
CTTAGGAAAATGGGGATTCCCACAATCTTTTTTATCAATAAGATTGACCAAAATGGAATT
GATTTATCAACGGTTTATCAGGATATTAAAGAGAAACTTTCTGCCGAAATTGTAATCAAA
CAGAAGGTAGAACTGTATCCTAATATGTGTGTGACGAACTTTACCGAATCTGAACAATGG
GATATGGTAATAGAAGGAAATGATTACCTTTTGGAGAAATATACGTCTGGGAAATTATTG
GAAGCATTAGAACTCGAACAAGAGGAAAGCATAAGATTTCATAATTGTTCCCTGTTCCCT
GTTTATCACGGAAGTGCAAAAAACAATATAGGGATTGATAACCTTATAGAAGTGATTACG
AATAAATTTTATTCATCAACACATCGAGGTCAGTCTGAACTTTGCGGAAAAGTTTTCAAA
ATTGAGTATTCGGAAAAAAGACAGCGTCTTGCATATATACGTCTTTATAGTGGCGTACTG
CATTTGCGAGATCCGGTTAGAATATCGGAAAAGGAAAAAATAAAAATTACAGAAATGTAT
ACTTCAATAAATGGTGAATTATGTAAAATCGATAAGGCTTATTCCGGGGAAATTGTTATT
TTGCAGAATGAGTTTTTGAAGTTAAATAGTGTTCTTGGAGATACAAAGCTATTGCCACAG
AGAGAGAGAATTGAAAATCCCCTCCCTCTGCTGCAAACGACTGTTGAACCGAGCAAACCT
CAACAAAGGGAAATGTTACTTGATGCACTTTTAGAAATCTCCGACAGTGACCCGCTTCTG
CGATATTATGTGGATTCTGCGACACATGAAATCATACTTTCTTTCTTAGGGAAAGTACAA
ATGGAAGTGACTTGTGCTCTGCTGCAAGAAAAGTATCATGTGGAGATAGAAATAAAAGAG
CCTACAGTCATTTATATGGAAAGACCGTTAAAAAAAGCAGAGTATACCATTCACATCGAA
GTTCCACCGAATCCTTTCTGGGCTTCCATTGGTCTATCTGTAGCACCGCTTCCATTAGGG
AGCGGAGTACAGTATGAGAGCTCGGTTTCTCTTGGATACTTAAATCAATCGTTTCAAAAT
GCAGTTATGGAGGGGATACGCTATGGCTGTGAACAAGGATTGTATGGTTGGAATGTGACG
GACTGTAAAATCTGTTTTAAGTATGGCTTATACTATAGCCCTGTTAGTACCCCAGCAGAT
TTTCGGATGCTTGCTCCTATTGTATTGGAACAAGTCTTAAAAAAAGCTGGAACAGAATTG
TTAGAGCCATATCTTAGTTTTAAAATTTATGCGCCACAGGAATATCTTTCACGAGCATAC
AACGATGCTCCTAAATATTGTGCGAACATCGTAGACACTCAATTGAAAAATAATGAGGTC
ATTCTTAGTGGAGAAATCCCTGCTCGGTGTATTCAAAAATATCGTAGTGATTTAACTTTC
TTTACAAATGGACGTAGTGTTTGTTTAACAGAGTTAAAAGGGTACCATGTTACTACCGGT
GAACCTGTTTGCCAGCCCCGTCGTCCAAATAGTCGGATAGATAAAGTACGATATATGTTC
AATAAAATAACTTAG
>86343|NG147|Neisseria_gonorrhoeae||Neisseria_gonorrhoeae:1-1935
ATGGAGGAAAATCACATGAAAATTATTAATATTGGAGTTTTAGCTCATGTTGATGCAGGA
AAAACTACCTTAACAGAAAGCTTATTATATAACAGTGGAGCGATTACAGAATTAGGAAGC
GTGGACAAAGGTACAACGAGGACGGATAATACGCTTTTAGAACGTCAGAGAGGAATTACA
ATTCAGACAGGAATAACCTCTTTTCAGTGGGAAAATACGAAGGTGAACATCATAGACACG
CCAGGACATATGGATTTCTTAGCAGAAGTATATCGTTCATTATCAGTTTTAGATGGGGCA
ATTCTACTGATTTCTGCAAAAGATGGCGTACAAGCACAAACTCGTATATTATTTCATGCA
CTTAGGAAAATGGGGATTCCCACAATCTTTTTTATCAATAAGATTGACCAAAATGGAATT
GATTTATCAACGGTTTATCAGGATATTAAAGAGAAACTTTCTGCCGAAATTGTAATCAAA
CAGAAGGTAGAACTGTATCCTAATATGTGTGTGACGAACTTTACCGAATCTGAACAATGG
GATATGGTAATAGAAGGAAATGATTACCTTTTGGAGAAATATACGTCTGGGAAATTATTG
GAAGCATTAGAACTCGAACAAGAGGAAAGCATAAGATTTCATAATTGTTCCCTGTTCCCT
GTTTATCACGGAAGTGCAAAAAACAATATAGGGATTGATAACCTTATAGAAGTGATTACG
AATAAATTTTATTCATCAACACATCGAGGTCAGTCTGAACTTTGCGGAAAAGTTTTCAAA
ATTGAGTATTCGGAAAAAAGACAGCGTCTTGCATATATACGTCTTTATAGTGGCGTACTG
CATTTGCGAGATCCGGTTAGAATATCGGAAAAGGAAAAAATAAAAATTACAGAAATGTAT
ACTTCAATAAATGGTGAATTATGTAAAATCGATAAGGCTTATTCCGGGGAAATTGTTATT
TTGCAGAATGAGTTTTTGAAGTTAAATAGTGTTCTTGGAGATACAAAGCTATTGCCACAG
AGAGAGAGAATTGAAAATCCCCTCCCTCTGCTGCAAACGACTGTTGAACCGAGCAAACCT
CAACAAAGGGAAATGTTACTTGATGCACTTTTAGAAATCTCCGACAGTGACCCGCTTCTG
CGATATTATGTGGATTCTGCGACACATGAAATCATACTTTCTTTCTTAGGGAAAGTACAA
ATGGAAGTGACTTGTGCTCTGCTGCAAGAAAAGTATCATGTGGAGATAGAAATAAAAGAG
CCTACAGTCATTTATATGGAAAGACCGTTAAAAAAAGCAGAGTATACCATTCACATCGAA
GTTCCACCGAATCCTTTCTGGGCTTCCATTGGTCTATCTGTAGCACCGCTTCCATTAGGG
AGCGGAGTACAGTATGAGAGCTCGGTTTCTCTTGGATACTTAAATCAATCGTTTCAAAAT
GCAGTTATGGAGGGGATACGCTATGGCTGTGAACAAGGATTGTATGGTTGGAATGTGACG
GACTGTAAAATCTGTTTTAAGTATGGCTTATACTATAGCCCTGTTAGTACCCCAGCAGAT
TTTCGGATGCTTGCTCCTATTGTATTGGAACAAGTCTTAAAAAAAGCTGGAACAGAATTG
TTAGAGCCATATCTTAGTTTTAAAATTTATGCGCCACAGGAATATCTTTCACGAGCATAC
AACGATGCTCCTAAATATTGTGCGAACATCGTAGACACTCAATTGAAAAATAATGAGGTC
ATTCTTAGTGGAGAAATCCCTGCTCGGTGTATTCAAAAATATCGTAGTGATTTAACTTTC
TTTACAAATGGACGTAGTGTTTGTTTAACAGAGTTAAAAGGGTACCATGTTACTACCGGT
GAACCTGTTTGCCAGCCCCGTCGTCCAAATAGTCGGATAGATAAAGTACGATATATGTTC
AATAAAATAACTTAG
>86349|NG145|Neisseria_gonorrhoeae||Neisseria_gonorrhoeae:1-1935
ATGGAGGAAAATCACATGAAAATTATTAATATTGGAGTTTTAGCTCATGTTGATGCAGGA
AAAACTACCTTAACAGAAAGCTTATTATATAACAGTGGAGCGATTACAGAATTAGGAAGC
GTGGACAAAGGTACAACGAGGACGGATAATACGCTTTTAGAACGTCAGAGAGGAATTACA
ATTCAGACAGGAATAACCTCTTTTCAGTGGGAAAATACGAAGGTGAACATCATAGACACG
CCAGGACATATGGATTTCTTAGCAGAAGTATATCGTTCATTATCAGTTTTAGATGGGGCA
ATTCTACTGATTTCTGCAAAAGATGGCGTACAAGCACAAACTCGTATATTATTTCATGCA
CTTAGGAAAATGGGGATTCCCACAATCTTTTTTATCAATAAGATTGACCAAAATGGAATT
GATTTATCAACGGTTTATCAGGATATTAAAGAGAAACTTTCTGCCGAAATTGTAATCAAA
CAGAAGGTAGAACTGTATCCTAATATGTGTGTGACGAACTTTACCGAATCTGAACAATGG
GATATGGTAATAGAAGGAAATGATTACCTTTTGGAGAAATATACGTCTGGGAAATTATTG
GAAGCATTAGAACTCGAACAAGAGGAAAGCATAAGATTTCATAATTGTTCCCTGTTCCCT
GTTTATCACGGAAGTGCAAAAAACAATATAGGGATTGATAACCTTATAGAAGTGATTACG
AATAAATTTTATTCATCAACACATCGAGGTCAGTCTGAACTTTGCGGAAAAGTTTTCAAA
ATTGAGTATTCGGAAAAAAGACAGCGTCTTGCATATATACGTCTTTATAGTGGCGTACTG
CATTTGCGAGATCCGGTTAGAATATCGGAAAAGGAAAAAATAAAAATTACAGAAATGTAT
ACTTCAATAAATGGTGAATTATGTAAAATCGATAAGGCTTATTCCGGGGAAATTGTTATT
TTGCAGAATGAGTTTTTGAAGTTAAATAGTGTTCTTGGAGATACAAAGCTATTGCCACAG
AGAGAGAGAATTGAAAATCCCCTCCCTCTGCTGCAAACGACTGTTGAACCGAGCAAACCT
CAACAAAGGGAAATGTTACTTGATGCACTTTTAGAAATCTCCGACAGTGACCCGCTTCTG
CGATATTATGTGGATTCTGCGACACATGAAATCATACTTTCTTTCTTAGGGAAAGTACAA
ATGGAAGTGACTTGTGCTCTGCTGCAAGAAAAGTATCATGTGGAGATAGAAATAAAAGAG
CCTACAGTCATTTATATGGAAAGACCGTTAAAAAAAGCAGAGTATACCATTCACATCGAA
GTTCCACCGAATCCTTTCTGGGCTTCCATTGGTCTATCTGTAGCACCGCTTCCATTAGGG
AGCGGAGTACAGTATGAGAGCTCGGTTTCTCTTGGATACTTAAATCAATCGTTTCAAAAT
GCAGTTATGGAGGGGATACGCTATGGCTGTGAACAAGGATTGTATGGTTGGAATGTGACG
GACTGTAAAATCTGTTTTAAGTATGGCTTATACTATAGCCCTGTTAGTACCCCAGCAGAT
TTTCGGATGCTTGCTCCTATTGTATTGGAACAAGTCTTAAAAAAAGCTGGAACAGAATTG
TTAGAGCCATATCTTAGTTTTAAAATTTATGCGCCACAGGAATATCTTTCACGAGCATAC
AACGATGCTCCTAAATATTGTGCGAACATCGTAGACACTCAATTGAAAAATAATGAGGTC
ATTCTTAGTGGAGAAATCCCTGCTCGGTGTATTCAAAAATATCGTAGTGATTTAACTTTC
TTTACAAATGGACGTAGTGTTTGTTTAACAGAGTTAAAAGGGTACCATGTTACTACCGGT
GAACCTGTTTGCCAGCCCCGTCGTCCAAATAGTCGGATAGATAAAGTACGATATATGTTC
AATAAAATAACTTAG
>86350|NG150|Neisseria_gonorrhoeae||Neisseria_gonorrhoeae:1-1935
ATGGAGGAAAATCACATGAAAATTATTAATATTGGAGTTTTAGCTCATGTTGATGCAGGA
AAAACTACCTTAACAGAAAGCTTATTATATAACAGTGGAGCGATTACAGAATTAGGAAGC
GTGGACAAAGGTACAACGAGGACGGATAATACGCTTTTAGAACGTCAGAGAGGAATTACA
ATTCAGACAGGAATAACCTCTTTTCAGTGGGAAAATACGAAGGTGAACATCATAGACACG
CCAGGACATATGGATTTCTTAGCAGAAGTATATCGTTCATTATCAGTTTTAGATGGGGCA
ATTCTACTGATTTCTGCAAAAGATGGCGTACAAGCACAAACTCGTATATTATTTCATGCA
CTTAGGAAAATGGGGATTCCCACAATCTTTTTTATCAATAAGATTGACCAAAATGGAATT
GATTTATCAACGGTTTATCAGGATATTAAAGAGAAACTTTCTGCCGAAATTGTAATCAAA
CAGAAGGTAGAACTGTATCCTAATATGTGTGTGACGAACTTTACCGAATCTGAACAATGG
GATATGGTAATAGAAGGAAATGATTACCTTTTGGAGAAATATACGTCTGGGAAATTATTG
GAAGCATTAGAACTCGAACAAGAGGAAAGCATAAGATTTCATAATTGTTCCCTGTTCCCT
GTTTATCACGGAAGTGCAAAAAACAATATAGGGATTGATAACCTTATAGAAGTGATTACG
AATAAATTTTATTCATCAACACATCGAGGTCAGTCTGAACTTTGCGGAAAAGTTTTCAAA
ATTGAGTATTCGGAAAAAAGACAGCGTCTTGCATATATACGTCTTTATAGTGGCGTACTG
CATTTGCGAGATCCGGTTAGAATATCGGAAAAGGAAAAAATAAAAATTACAGAAATGTAT
ACTTCAATAAATGGTGAATTATGTAAAATCGATAAGGCTTATTCCGGGGAAATTGTTATT
TTGCAGAATGAGTTTTTGAAGTTAAATAGTGTTCTTGGAGATACAAAGCTATTGCCACAG
AGAGAGAGAATTGAAAATCCCCTCCCTCTGCTGCAAACGACTGTTGAACCGAGCAAACCT
CAACAAAGGGAAATGTTACTTGATGCACTTTTAGAAATCTCCGACAGTGACCCGCTTCTG
CGATATTATGTGGATTCTGCGACACATGAAATCATACTTTCTTTCTTAGGGAAAGTACAA
ATGGAAGTGACTTGTGCTCTGCTGCAAGAAAAGTATCATGTGGAGATAGAAATAAAAGAG
CCTACAGTCATTTATATGGAAAGACCGTTAAAAAAAGCAGAGTATACCATTCACATCGAA
GTTCCACCGAATCCTTTCTGGGCTTCCATTGGTCTATCTGTAGCACCGCTTCCATTAGGG
AGCGGAGTACAGTATGAGAGCTCGGTTTCTCTTGGATACTTAAATCAATCGTTTCAAAAT
GCAGTTATGGAGGGGATACGCTATGGCTGTGAACAAGGATTGTATGGTTGGAATGTGACG
GACTGTAAAATCTGTTTTAAGTATGGCTTATACTATAGCCCTGTTAGTACCCCAGCAGAT
TTTCGGATGCTTGCTCCTATTGTATTGGAACAAGTCTTAAAAAAAGCTGGAACAGAATTG
TTAGAGCCATATCTTAGTTTTAAAATTTATGCGCCACAGGAATATCTTTCACGAGCATAC
AACGATGCTCCTAAATATTGTGCGAACATCGTAGACACTCAATTGAAAAATAATGAGGTC
ATTCTTAGTGGAGAAATCCCTGCTCGGTGTATTCAAAAATATCGTAGTGATTTAACTTTC
TTTACAAATGGACGTAGTGTTTGTTTAACAGAGTTAAAAGGGTACCATGTTACTACCGGT
GAACCTGTTTGCCAGCCCCGTCGTCCAAATAGTCGGATAGATAAAGTACGATATATGTTC
AATAAAATAACTTAG
>86359|NG399|Neisseria_gonorrhoeae||Neisseria_gonorrhoeae:1-1935
ATGGAGGAAAATCACATGAAAATTATTAATATTGGAGTTTTAGCTCATGTTGATGCAGGA
AAAACTACCTTAACAGAAAGCTTATTATATAACAGTGGAGCGATTACAGAATTAGGAAGC
GTGGACAAAGGTACAACGAGGACGGATAATACGCTTTTAGAACGTCAGAGAGGAATTACA
ATTCAGACAGGAATAACCTCTTTTCAGTGGGAAAATACGAAGGTGAACATCATAGACACG
CCAGGACATATGGATTTCTTAGCAGAAGTATATCGTTCATTATCAGTTTTAGATGGGGCA
ATTCTACTGATTTCTGCAAAAGATGGCGTACAAGCACAAACTCGTATATTATTTCATGCA
CTTAGGAAAATGGGGATTCCCACAATCTTTTTTATCAATAAGATTGACCAAAATGGAATT
GATTTATCAACGGTTTATCAGGATATTAAAGAGAAACTTTCTGCCGAAATTGTAATCAAA
CAGAAGGTAGAACTGTATCCTAATATGTGTGTGACGAACTTTACCGAATCTGAACAATGG
GATATGGTAATAGAAGGAAATGATTACCTTTTGGAGAAATATACGTCTGGGAAATTATTG
GAAGCATTAGAACTCGAACAAGAGGAAAGCATAAGATTTCATAATTGTTCCCTGTTCCCT
GTTTATCACGGAAGTGCAAAAAACAATATAGGGATTGATAACCTTATAGAAGTGATTACG
AATAAATTTTATTCATCAACACATCGAGGTCAGTCTGAACTTTGCGGAAAAGTTTTCAAA
ATTGAGTATTCGGAAAAAAGACAGCGTCTTGCATATATACGTCTTTATAGTGGCGTACTG
CATTTGCGAGATCCGGTTAGAATATCGGAAAAGGAAAAAATAAAAATTACAGAAATGTAT
ACTTCAATAAATGGTGAATTATGTAAAATCGATAAGGCTTATTCCGGGGAAATTGTTATT
TTGCAGAATGAGTTTTTGAAGTTAAATAGTGTTCTTGGAGATACAAAGCTATTGCCACAG
AGAGAGAGAATTGAAAATCCCCTCCCTCTGCTGCAAACGACTGTTGAACCGAGCAAACCT
CAACAAAGGGAAATGTTACTTGATGCACTTTTAGAAATCTCCGACAGTGACCCGCTTCTG
CGATATTATGTGGATTCTGCGACACATGAAATCATACTTTCTTTCTTAGGGAAAGTACAA
ATGGAAGTGACTTGTGCTCTGCTGCAAGAAAAGTATCATGTGGAGATAGAAATAAAAGAG
CCTACAGTCATTTATATGGAAAGACCGTTAAAAAAAGCAGAGTATACCATTCACATCGAA
GTTCCACCGAATCCTTTCTGGGCTTCCATTGGTCTATCTGTAGCACCGCTTCCATTAGGG
AGCGGAGTACAGTATGAGAGCTCGGTTTCTCTTGGATACTTAAATCAATCGTTTCAAAAT
GCAGTTATGGAGGGGATACGCTATGGCTGTGAACAAGGATTGTATGGTTGGAATGTGACG
GACTGTAAAATCTGTTTTAAGTATGGCTTATACTATAGCCCTGTTAGTACCCCAGCAGAT
TTTCGGATGCTTGCTCCTATTGTATTGGAACAAGTCTTAAAAAAAGCTGGAACAGAATTG
TTAGAGCCATATCTTAGTTTTAAAATTTATGCGCCACAGGAATATCTTTCACGAGCATAC
AACGATGCTCCTAAATATTGTGCGAACATCGTAGACACTCAATTGAAAAATAATGAGGTC
ATTCTTAGTGGAGAAATCCCTGCTCGGTGTATTCAAAAATATCGTAGTGATTTAACTTTC
TTTACAAATGGACGTAGTGTTTGTTTAACAGAGTTAAAAGGGTACCATGTTACTACCGGT
GAACCTGTTTGCCAGCCCCGTCGTCCAAATAGTCGGATAGATAAAGTACGATATATGTTC
AATAAAATAACTTAG
>86360|NG402|Neisseria_gonorrhoeae||Neisseria_gonorrhoeae:1-1935
ATGGAGGAAAATCACATGAAAATTATTAATATTGGAGTTTTAGCTCATGTTGATGCAGGA
AAAACTACCTTAACAGAAAGCTTATTATATAACAGTGGAGCGATTACAGAATTAGGAAGC
GTGGACAAAGGTACAACGAGGACGGATAATACGCTTTTAGAACGTCAGAGAGGAATTACA
ATTCAGACAGGAATAACCTCTTTTCAGTGGGAAAATACGAAGGTGAACATCATAGACACG
CCAGGACATATGGATTTCTTAGCAGAAGTATATCGTTCATTATCAGTTTTAGATGGGGCA
ATTCTACTGATTTCTGCAAAAGATGGCGTACAAGCACAAACTCGTATATTATTTCATGCA
CTTAGGAAAATGGGGATTCCCACAATCTTTTTTATCAATAAGATTGACCAAAATGGAATT
GATTTATCAACGGTTTATCAGGATATTAAAGAGAAACTTTCTGCCGAAATTGTAATCAAA
CAGAAGGTAGAACTGTATCCTAATATGTGTGTGACGAACTTTACCGAATCTGAACAATGG
GATATGGTAATAGAAGGAAATGATTACCTTTTGGAGAAATATACGTCTGGGAAATTATTG
GAAGCATTAGAACTCGAACAAGAGGAAAGCATAAGATTTCATAATTGTTCCCTGTTCCCT
GTTTATCACGGAAGTGCAAAAAACAATATAGGGATTGATAACCTTATAGAAGTGATTACG
AATAAATTTTATTCATCAACACATCGAGGTCAGTCTGAACTTTGCGGAAAAGTTTTCAAA
ATTGAGTATTCGGAAAAAAGACAGCGTCTTGCATATATACGTCTTTATAGTGGCGTACTG
CATTTGCGAGATCCGGTTAGAATATCGGAAAAGGAAAAAATAAAAATTACAGAAATGTAT
ACTTCAATAAATGGTGAATTATGTAAAATCGATAAGGCTTATTCCGGGGAAATTGTTATT
TTGCAGAATGAGTTTTTGAAGTTAAATAGTGTTCTTGGAGATACAAAGCTATTGCCACAG
AGAGAGAGAATTGAAAATCCCCTCCCTCTGCTGCAAACGACTGTTGAACCGAGCAAACCT
CAACAAAGGGAAATGTTACTTGATGCACTTTTAGAAATCTCCGACAGTGACCCGCTTCTG
CGATATTATGTGGATTCTGCGACACATGAAATCATACTTTCTTTCTTAGGGAAAGTACAA
ATGGAAGTGACTTGTGCTCTGCTGCAAGAAAAGTATCATGTGGAGATAGAAATAAAAGAG
CCTACAGTCATTTATATGGAAAGACCGTTAAAAAAAGCAGAGTATACCATTCACATCGAA
GTTCCACCGAATCCTTTCTGGGCTTCCATTGGTCTATCTGTAGCACCGCTTCCATTAGGG
AGCGGAGTACAGTATGAGAGCTCGGTTTCTCTTGGATACTTAAATCAATCGTTTCAAAAT
GCAGTTATGGAGGGGATACGCTATGGCTGTGAACAAGGATTGTATGGTTGGAATGTGACG
GACTGTAAAATCTGTTTTAAGTATGGCTTATACTATAGCCCTGTTAGTACCCCAGCAGAT
TTTCGGATGCTTGCTCCTATTGTATTGGAACAAGTCTTAAAAAAAGCTGGAACAGAATTG
TTAGAGCCATATCTTAGTTTTAAAATTTATGCGCCACAGGAATATCTTTCACGAGCATAC
AACGATGCTCCTAAATATTGTGCGAACATCGTAGACACTCAATTGAAAAATAATGAGGTC
ATTCTTAGTGGAGAAATCCCTGCTCGGTGTATTCAAAAATATCGTAGTGATTTAACTTTC
TTTACAAATGGACGTAGTGTTTGTTTAACAGAGTTAAAAGGGTACCATGTTACTACCGGT
GAACCTGTTTGCCAGCCCCGTCGTCCAAATAGTCGGATAGATAAAGTACGATATATGTTC
AATAAAATAACTTAG
>86361|NG401|Neisseria_gonorrhoeae||Neisseria_gonorrhoeae:1-1935
ATGGAGGAAAATCACATGAAAATTATTAATATTGGAGTTTTAGCTCATGTTGATGCAGGA
AAAACTACCTTAACAGAAAGCTTATTATATAACAGTGGAGCGATTACAGAATTAGGAAGC
GTGGACAAAGGTACAACGAGGACGGATAATACGCTTTTAGAACGTCAGAGAGGAATTACA
ATTCAGACAGGAATAACCTCTTTTCAGTGGGAAAATACGAAGGTGAACATCATAGACACG
CCAGGACATATGGATTTCTTAGCAGAAGTATATCGTTCATTATCAGTTTTAGATGGGGCA
ATTCTACTGATTTCTGCAAAAGATGGCGTACAAGCACAAACTCGTATATTATTTCATGCA
CTTAGGAAAATGGGGATTCCCACAATCTTTTTTATCAATAAGATTGACCAAAATGGAATT
GATTTATCAACGGTTTATCAGGATATTAAAGAGAAACTTTCTGCCGAAATTGTAATCAAA
CAGAAGGTAGAACTGTATCCTAATATGTGTGTGACGAACTTTACCGAATCTGAACAATGG
GATATGGTAATAGAAGGAAATGATTACCTTTTGGAGAAATATACGTCTGGGAAATTATTG
GAAGCATTAGAACTCGAACAAGAGGAAAGCATAAGATTTCATAATTGTTCCCTGTTCCCT
GTTTATCACGGAAGTGCAAAAAACAATATAGGGATTGATAACCTTATAGAAGTGATTACG
AATAAATTTTATTCATCAACACATCGAGGTCAGTCTGAACTTTGCGGAAAAGTTTTCAAA
ATTGAGTATTCGGAAAAAAGACAGCGTCTTGCATATATACGTCTTTATAGTGGCGTACTG
CATTTGCGAGATCCGGTTAGAATATCGGAAAAGGAAAAAATAAAAATTACAGAAATGTAT
ACTTCAATAAATGGTGAATTATGTAAAATCGATAAGGCTTATTCCGGGGAAATTGTTATT
TTGCAGAATGAGTTTTTGAAGTTAAATAGTGTTCTTGGAGATACAAAGCTATTGCCACAG
AGAGAGAGAATTGAAAATCCCCTCCCTCTGCTGCAAACGACTGTTGAACCGAGCAAACCT
CAACAAAGGGAAATGTTACTTGATGCACTTTTAGAAATCTCCGACAGTGACCCGCTTCTG
CGATATTATGTGGATTCTGCGACACATGAAATCATACTTTCTTTCTTAGGGAAAGTACAA
ATGGAAGTGACTTGTGCTCTGCTGCAAGAAAAGTATCATGTGGAGATAGAAATAAAAGAG
CCTACAGTCATTTATATGGAAAGACCGTTAAAAAAAGCAGAGTATACCATTCACATCGAA
GTTCCACCGAATCCTTTCTGGGCTTCCATTGGTCTATCTGTAGCACCGCTTCCATTAGGG
AGCGGAGTACAGTATGAGAGCTCGGTTTCTCTTGGATACTTAAATCAATCGTTTCAAAAT
GCAGTTATGGAGGGGATACGCTATGGCTGTGAACAAGGATTGTATGGTTGGAATGTGACG
GACTGTAAAATCTGTTTTAAGTATGGCTTATACTATAGCCCTGTTAGTACCCCAGCAGAT
TTTCGGATGCTTGCTCCTATTGTATTGGAACAAGTCTTAAAAAAAGCTGGAACAGAATTG
TTAGAGCCATATCTTAGTTTTAAAATTTATGCGCCACAGGAATATCTTTCACGAGCATAC
AACGATGCTCCTAAATATTGTGCGAACATCGTAGACACTCAATTGAAAAATAATGAGGTC
ATTCTTAGTGGAGAAATCCCTGCTCGGTGTATTCAAAAATATCGTAGTGATTTAACTTTC
TTTACAAATGGACGTAGTGTTTGTTTAACAGAGTTAAAAGGGTACCATGTTACTACCGGT
GAACCTGTTTGCCAGCCCCGTCGTCCAAATAGTCGGATAGATAAAGTACGATATATGTTC
AATAAAATAACTTAG
>86363|NG053|Neisseria_gonorrhoeae||Neisseria_gonorrhoeae:1-1935
ATGGAGGAAAATCACATGAAAATTATTAATATTGGAGTTTTAGCTCATGTTGATGCAGGA
AAAACTACCTTAACAGAAAGCTTATTATATAACAGTGGAGCGATTACAGAATTAGGAAGC
GTGGACAAAGGTACAACGAGGACGGATAATACGCTTTTAGAACGTCAGAGAGGAATTACA
ATTCAGACAGGAATAACCTCTTTTCAGTGGGAAAATACGAAGGTGAACATCATAGACACG
CCAGGACATATGGATTTCTTAGCAGAAGTATATCGTTCATTATCAGTTTTAGATGGGGCA
ATTCTACTGATTTCTGCAAAAGATGGCGTACAAGCACAAACTCGTATATTATTTCATGCA
CTTAGGAAAATGGGGATTCCCACAATCTTTTTTATCAATAAGATTGACCAAAATGGAATT
GATTTATCAACGGTTTATCAGGATATTAAAGAGAAACTTTCTGCCGAAATTGTAATCAAA
CAGAAGGTAGAACTGTATCCTAATATGTGTGTGACGAACTTTACCGAATCTGAACAATGG
GATATGGTAATAGAAGGAAATGATTACCTTTTGGAGAAATATACGTCTGGGAAATTATTG
GAAGCATTAGAACTCGAACAAGAGGAAAGCATAAGATTTCATAATTGTTCCCTGTTCCCT
GTTTATCACGGAAGTGCAAAAAACAATATAGGGATTGATAACCTTATAGAAGTGATTACG
AATAAATTTTATTCATCAACACATCGAGGTCAGTCTGAACTTTGCGGAAAAGTTTTCAAA
ATTGAGTATTCGGAAAAAAGACAGCGTCTTGCATATATACGTCTTTATAGTGGCGTACTG
CATTTGCGAGATCCGGTTAGAATATCGGAAAAGGAAAAAATAAAAATTACAGAAATGTAT
ACTTCAATAAATGGTGAATTATGTAAAATCGATAAGGCTTATTCCGGGGAAATTGTTATT
TTGCAGAATGAGTTTTTGAAGTTAAATAGTGTTCTTGGAGATACAAAGCTATTGCCACAG
AGAGAGAGAATTGAAAATCCCCTCCCTCTGCTGCAAACGACTGTTGAACCGAGCAAACCT
CAACAAAGGGAAATGTTACTTGATGCACTTTTAGAAATCTCCGACAGTGACCCGCTTCTG
CGATATTATGTGGATTCTGCGACACATGAAATCATACTTTCTTTCTTAGGGAAAGTACAA
ATGGAAGTGACTTGTGCTCTGCTGCAAGAAAAGTATCATGTGGAGATAGAAATAAAAGAG
CCTACAGTCATTTATATGGAAAGACCGTTAAAAAAAGCAGAGTATACCATTCACATCGAA
GTTCCACCGAATCCTTTCTGGGCTTCCATTGGTCTATCTGTAGCACCGCTTCCATTAGGG
AGCGGAGTACAGTATGAGAGCTCGGTTTCTCTTGGATACTTAAATCAATCGTTTCAAAAT
GCAGTTATGGAGGGGATACGCTATGGCTGTGAACAAGGATTGTATGGTTGGAATGTGACG
GACTGTAAAATCTGTTTTAAGTATGGCTTATACTATAGCCCTGTTAGTACCCCAGCAGAT
TTTCGGATGCTTGCTCCTATTGTATTGGAACAAGTCTTAAAAAAAGCTGGAACAGAATTG
TTAGAGCCATATCTTAGTTTTAAAATTTATGCGCCACAGGAATATCTTTCACGAGCATAC
AACGATGCTCCTAAATATTGTGCGAACATCGTAGACACTCAATTGAAAAATAATGAGGTC
ATTCTTAGTGGAGAAATCCCTGCTCGGTGTATTCAAAAATATCGTAGTGATTTAACTTTC
TTTACAAATGGACGTAGTGTTTGTTTAACAGAGTTAAAAGGGTACCATGTTACTACCGGT
GAACCTGTTTGCCAGCCCCGTCGTCCAAATAGTCGGATAGATAAAGTACGATATATGTTC
AATAAAATAACTTAG
>86364|NG052|Neisseria_gonorrhoeae||Neisseria_gonorrhoeae:1-1935
ATGGAGGAAAATCACATGAAAATTATTAATATTGGAGTTTTAGCTCATGTTGATGCAGGA
AAAACTACCTTAACAGAAAGCTTATTATATAACAGTGGAGCGATTACAGAATTAGGAAGC
GTGGACAAAGGTACAACGAGGACGGATAATACGCTTTTAGAACGTCAGAGAGGAATTACA
ATTCAGACAGGAATAACCTCTTTTCAGTGGGAAAATACGAAGGTGAACATCATAGACACG
CCAGGACATATGGATTTCTTAGCAGAAGTATATCGTTCATTATCAGTTTTAGATGGGGCA
ATTCTACTGATTTCTGCAAAAGATGGCGTACAAGCACAAACTCGTATATTATTTCATGCA
CTTAGGAAAATGGGGATTCCCACAATCTTTTTTATCAATAAGATTGACCAAAATGGAATT
GATTTATCAACGGTTTATCAGGATATTAAAGAGAAACTTTCTGCCGAAATTGTAATCAAA
CAGAAGGTAGAACTGTATCCTAATATGTGTGTGACGAACTTTACCGAATCTGAACAATGG
GATATGGTAATAGAAGGAAATGATTACCTTTTGGAGAAATATACGTCTGGGAAATTATTG
GAAGCATTAGAACTCGAACAAGAGGAAAGCATAAGATTTCATAATTGTTCCCTGTTCCCT
GTTTATCACGGAAGTGCAAAAAACAATATAGGGATTGATAACCTTATAGAAGTGATTACG
AATAAATTTTATTCATCAACACATCGAGGTCAGTCTGAACTTTGCGGAAAAGTTTTCAAA
ATTGAGTATTCGGAAAAAAGACAGCGTCTTGCATATATACGTCTTTATAGTGGCGTACTG
CATTTGCGAGATCCGGTTAGAATATCGGAAAAGGAAAAAATAAAAATTACAGAAATGTAT
ACTTCAATAAATGGTGAATTATGTAAAATCGATAAGGCTTATTCCGGGGAAATTGTTATT
TTGCAGAATGAGTTTTTGAAGTTAAATAGTGTTCTTGGAGATACAAAGCTATTGCCACAG
AGAGAGAGAATTGAAAATCCCCTCCCTCTGCTGCAAACGACTGTTGAACCGAGCAAACCT
CAACAAAGGGAAATGTTACTTGATGCACTTTTAGAAATCTCCGACAGTGACCCGCTTCTG
CGATATTATGTGGATTCTGCGACACATGAAATCATACTTTCTTTCTTAGGGAAAGTACAA
ATGGAAGTGACTTGTGCTCTGCTGCAAGAAAAGTATCATGTGGAGATAGAAATAAAAGAG
CCTACAGTCATTTATATGGAAAGACCGTTAAAAAAAGCAGAGTATACCATTCACATCGAA
GTTCCACCGAATCCTTTCTGGGCTTCCATTGGTCTATCTGTAGCACCGCTTCCATTAGGG
AGCGGAGTACAGTATGAGAGCTCGGTTTCTCTTGGATACTTAAATCAATCGTTTCAAAAT
GCAGTTATGGAGGGGATACGCTATGGCTGTGAACAAGGATTGTATGGTTGGAATGTGACG
GACTGTAAAATCTGTTTTAAGTATGGCTTATACTATAGCCCTGTTAGTACCCCAGCAGAT
TTTCGGATGCTTGCTCCTATTGTATTGGAACAAGTCTTAAAAAAAGCTGGAACAGAATTG
TTAGAGCCATATCTTAGTTTTAAAATTTATGCGCCACAGGAATATCTTTCACGAGCATAC
AACGATGCTCCTAAATATTGTGCGAACATCGTAGACACTCAATTGAAAAATAATGAGGTC
ATTCTTAGTGGAGAAATCCCTGCTCGGTGTATTCAAAAATATCGTAGTGATTTAACTTTC
TTTACAAATGGACGTAGTGTTTGTTTAACAGAGTTAAAAGGGTACCATGTTACTACCGGT
GAACCTGTTTGCCAGCCCCGTCGTCCAAATAGTCGGATAGATAAAGTACGATATATGTTC
AATAAAATAACTTAG
>86367|NG057|Neisseria_gonorrhoeae||:1-1935
ATGGAGGAAAATCACATGAAAATTATTAATATTGGAGTTTTAGCTCATGTTGATGCAGGA
AAAACTACCTTAACAGAAAGCTTATTATATAACAGTGGAGCGATTACAGAATTAGGAAGC
GTGGACAAAGGTACAACGAGGACGGATAATACGCTTTTAGAACGTCAGAGAGGAATTACA
ATTCAGACAGGAATAACCTCTTTTCAGTGGGAAAATACGAAGGTGAACATCATAGACACG
CCAGGACATATGGATTTCTTAGCAGAAGTATATCGTTCATTATCAGTTTTAGATGGGGCA
ATTCTACTGATTTCTGCAAAAGATGGCGTACAAGCACAAACTCGTATATTATTTCATGCA
CTTAGGAAAATGGGGATTCCCACAATCTTTTTTATCAATAAGATTGACCAAAATGGAATT
GATTTATCAACGGTTTATCAGGATATTAAAGAGAAACTTTCTGCCGAAATTGTAATCAAA
CAGAAGGTAGAACTGTATCCTAATATGTGTGTGACGAACTTTACCGAATCTGAACAATGG
GATATGGTAATAGAAGGAAATGATTACCTTTTGGAGAAATATACGTCTGGGAAATTATTG
GAAGCATTAGAACTCGAACAAGAGGAAAGCATAAGATTTCATAATTGTTCCCTGTTCCCT
GTTTATCACGGAAGTGCAAAAAACAATATAGGGATTGATAACCTTATAGAAGTGATTACG
AATAAATTTTATTCATCAACACATCGAGGTCAGTCTGAACTTTGCGGAAAAGTTTTCAAA
ATTGAGTATTCGGAAAAAAGACAGCGTCTTGCATATATACGTCTTTATAGTGGCGTACTG
CATTTGCGAGATCCGGTTAGAATATCGGAAAAGGAAAAAATAAAAATTACAGAAATGTAT
ACTTCAATAAATGGTGAATTATGTAAAATCGATAAGGCTTATTCCGGGGAAATTGTTATT
TTGCAGAATGAGTTTTTGAAGTTAAATAGTGTTCTTGGAGATACAAAGCTATTGCCACAG
AGAGAGAGAATTGAAAATCCCCTCCCTCTGCTGCAAACGACTGTTGAACCGAGCAAACCT
CAACAAAGGGAAATGTTACTTGATGCACTTTTAGAAATCTCCGACAGTGACCCGCTTCTG
CGATATTATGTGGATTCTGCGACACATGAAATCATACTTTCTTTCTTAGGGAAAGTACAA
ATGGAAGTGACTTGTGCTCTGCTGCAAGAAAAGTATCATGTGGAGATAGAAATAAAAGAG
CCTACAGTCATTTATATGGAAAGACCGTTAAAAAAAGCAGAGTATACCATTCACATCGAA
GTTCCACCGAATCCTTTCTGGGCTTCCATTGGTCTATCTGTAGCACCGCTTCCATTAGGG
AGCGGAGTACAGTATGAGAGCTCGGTTTCTCTTGGATACTTAAATCAATCGTTTCAAAAT
GCAGTTATGGAGGGGATACGCTATGGCTGTGAACAAGGATTGTATGGTTGGAATGTGACG
GACTGTAAAATCTGTTTTAAGTATGGCTTATACTATAGCCCTGTTAGTACCCCAGCAGAT
TTTCGGATGCTTGCTCCTATTGTATTGGAACAAGTCTTAAAAAAAGCTGGAACAGAATTG
TTAGAGCCATATCTTAGTTTTAAAATTTATGCGCCACAGGAATATCTTTCACGAGCATAC
AACGATGCTCCTAAATATTGTGCGAACATCGTAGACACTCAATTGAAAAATAATGAGGTC
ATTCTTAGTGGAGAAATCCCTGCTCGGTGTATTCAAAAATATCGTAGTGATTTAACTTTC
TTTACAAATGGACGTAGTGTTTGTTTAACAGAGTTAAAAGGGTACCATGTTACTACCGGT
GAACCTGTTTGCCAGCCCCGTCGTCCAAATAGTCGGATAGATAAAGTACGATATATGTTC
AATAAAATAACTTAG
>86374|NG328|Neisseria_gonorrhoeae||Neisseria_gonorrhoeae:1-1935
ATGGAGGAAAATCACATGAAAATTATTAATATTGGAGTTTTAGCTCATGTTGATGCAGGA
AAAACTACCTTAACAGAAAGCTTATTATATAACAGTGGAGCGATTACAGAATTAGGAAGC
GTGGACAAAGGTACAACGAGGACGGATAATACGCTTTTAGAACGTCAGAGAGGAATTACA
ATTCAGACAGGAATAACCTCTTTTCAGTGGGAAAATACGAAGGTGAACATCATAGACACG
CCAGGACATATGGATTTCTTAGCAGAAGTATATCGTTCATTATCAGTTTTAGATGGGGCA
ATTCTACTGATTTCTGCAAAAGATGGCGTACAAGCACAAACTCGTATATTATTTCATGCA
CTTAGGAAAATGGGGATTCCCACAATCTTTTTTATCAATAAGATTGACCAAAATGGAATT
GATTTATCAACGGTTTATCAGGATATTAAAGAGAAACTTTCTGCCGAAATTGTAATCAAA
CAGAAGGTAGAACTGTATCCTAATATGTGTGTGACGAACTTTACCGAATCTGAACAATGG
GATATGGTAATAGAAGGAAATGATTACCTTTTGGAGAAATATACGTCTGGGAAATTATTG
GAAGCATTAGAACTCGAACAAGAGGAAAGCATAAGATTTCATAATTGTTCCCTGTTCCCT
GTTTATCACGGAAGTGCAAAAAACAATATAGGGATTGATAACCTTATAGAAGTGATTACG
AATAAATTTTATTCATCAACACATCGAGGTCAGTCTGAACTTTGCGGAAAAGTTTTCAAA
ATTGAGTATTCGGAAAAAAGACAGCGTCTTGCATATATACGTCTTTATAGTGGCGTACTG
CATTTGCGAGATCCGGTTAGAATATCGGAAAAGGAAAAAATAAAAATTACAGAAATGTAT
ACTTCAATAAATGGTGAATTATGTAAAATCGATAAGGCTTATTCCGGGGAAATTGTTATT
TTGCAGAATGAGTTTTTGAAGTTAAATAGTGTTCTTGGAGATACAAAGCTATTGCCACAG
AGAGAGAGAATTGAAAATCCCCTCCCTCTGCTGCAAACGACTGTTGAACCGAGCAAACCT
CAACAAAGGGAAATGTTACTTGATGCACTTTTAGAAATCTCCGACAGTGACCCGCTTCTG
CGATATTATGTGGATTCTGCGACACATGAAATCATACTTTCTTTCTTAGGGAAAGTACAA
ATGGAAGTGACTTGTGCTCTGCTGCAAGAAAAGTATCATGTGGAGATAGAAATAAAAGAG
CCTACAGTCATTTATATGGAAAGACCGTTAAAAAAAGCAGAGTATACCATTCACATCGAA
GTTCCACCGAATCCTTTCTGGGCTTCCATTGGTCTATCTGTAGCACCGCTTCCATTAGGG
AGCGGAGTACAGTATGAGAGCTCGGTTTCTCTTGGATACTTAAATCAATCGTTTCAAAAT
GCAGTTATGGAGGGGATACGCTATGGCTGTGAACAAGGATTGTATGGTTGGAATGTGACG
GACTGTAAAATCTGTTTTAAGTATGGCTTATACTATAGCCCTGTTAGTACCCCAGCAGAT
TTTCGGATGCTTGCTCCTATTGTATTGGAACAAGTCTTAAAAAAAGCTGGAACAGAATTG
TTAGAGCCATATCTTAGTTTTAAAATTTATGCGCCACAGGAATATCTTTCACGAGCATAC
AACGATGCTCCTAAATATTGTGCGAACATCGTAGACACTCAATTGAAAAATAATGAGGTC
ATTCTTAGTGGAGAAATCCCTGCTCGGTGTATTCAAAAATATCGTAGTGATTTAACTTTC
TTTACAAATGGACGTAGTGTTTGTTTAACAGAGTTAAAAGGGTACCATGTTACTACCGGT
GAACCTGTTTGCCAGCCCCGTCGTCCAAATAGTCGGATAGATAAAGTACGATATATGTTC
AATAAAATAACTTAG
>86377|NG331|Neisseria_gonorrhoeae||Neisseria_gonorrhoeae:1-1935
ATGGAGGAAAATCACATGAAAATTATTAATATTGGAGTTTTAGCTCATGTTGATGCAGGA
AAAACTACCTTAACAGAAAGCTTATTATATAACAGTGGAGCGATTACAGAATTAGGAAGC
GTGGACAAAGGTACAACGAGGACGGATAATACGCTTTTAGAACGTCAGAGAGGAATTACA
ATTCAGACAGGAATAACCTCTTTTCAGTGGGAAAATACGAAGGTGAACATCATAGACACG
CCAGGACATATGGATTTCTTAGCAGAAGTATATCGTTCATTATCAGTTTTAGATGGGGCA
ATTCTACTGATTTCTGCAAAAGATGGCGTACAAGCACAAACTCGTATATTATTTCATGCA
CTTAGGAAAATGGGGATTCCCACAATCTTTTTTATCAATAAGATTGACCAAAATGGAATT
GATTTATCAACGGTTTATCAGGATATTAAAGAGAAACTTTCTGCCGAAATTGTAATCAAA
CAGAAGGTAGAACTGTATCCTAATATGTGTGTGACGAACTTTACCGAATCTGAACAATGG
GATATGGTAATAGAAGGAAATGATTACCTTTTGGAGAAATATACGTCTGGGAAATTATTG
GAAGCATTAGAACTCGAACAAGAGGAAAGCATAAGATTTCATAATTGTTCCCTGTTCCCT
GTTTATCACGGAAGTGCAAAAAACAATATAGGGATTGATAACCTTATAGAAGTGATTACG
AATAAATTTTATTCATCAACACATCGAGGTCAGTCTGAACTTTGCGGAAAAGTTTTCAAA
ATTGAGTATTCGGAAAAAAGACAGCGTCTTGCATATATACGTCTTTATAGTGGCGTACTG
CATTTGCGAGATCCGGTTAGAATATCGGAAAAGGAAAAAATAAAAATTACAGAAATGTAT
ACTTCAATAAATGGTGAATTATGTAAAATCGATAAGGCTTATTCCGGGGAAATTGTTATT
TTGCAGAATGAGTTTTTGAAGTTAAATAGTGTTCTTGGAGATACAAAGCTATTGCCACAG
AGAGAGAGAATTGAAAATCCCCTCCCTCTGCTGCAAACGACTGTTGAACCGAGCAAACCT
CAACAAAGGGAAATGTTACTTGATGCACTTTTAGAAATCTCCGACAGTGACCCGCTTCTG
CGATATTATGTGGATTCTGCGACACATGAAATCATACTTTCTTTCTTAGGGAAAGTACAA
ATGGAAGTGACTTGTGCTCTGCTGCAAGAAAAGTATCATGTGGAGATAGAAATAAAAGAG
CCTACAGTCATTTATATGGAAAGACCGTTAAAAAAAGCAGAGTATACCATTCACATCGAA
GTTCCACCGAATCCTTTCTGGGCTTCCATTGGTCTATCTGTAGCACCGCTTCCATTAGGG
AGCGGAGTACAGTATGAGAGCTCGGTTTCTCTTGGATACTTAAATCAATCGTTTCAAAAT
GCAGTTATGGAGGGGATACGCTATGGCTGTGAACAAGGATTGTATGGTTGGAATGTGACG
GACTGTAAAATCTGTTTTAAGTATGGCTTATACTATAGCCCTGTTAGTACCCCAGCAGAT
TTTCGGATGCTTGCTCCTATTGTATTGGAACAAGTCTTAAAAAAAGCTGGAACAGAATTG
TTAGAGCCATATCTTAGTTTTAAAATTTATGCGCCACAGGAATATCTTTCACGAGCATAC
AACGATGCTCCTAAATATTGTGCGAACATCGTAGACACTCAATTGAAAAATAATGAGGTC
ATTCTTAGTGGAGAAATCCCTGCTCGGTGTATTCAAAAATATCGTAGTGATTTAACTTTC
TTTACAAATGGACGTAGTGTTTGTTTAACAGAGTTAAAAGGGTACCATGTTACTACCGGT
GAACCTGTTTGCCAGCCCCGTCGTCCAAATAGTCGGATAGATAAAGTACGATATATGTTC
AATAAAATAACTTAG
>86379|NG325|Neisseria_gonorrhoeae||Neisseria_gonorrhoeae:1-1935
ATGGAGGAAAATCACATGAAAATTATTAATATTGGAGTTTTAGCTCATGTTGATGCAGGA
AAAACTACCTTAACAGAAAGCTTATTATATAACAGTGGAGCGATTACAGAATTAGGAAGC
GTGGACAAAGGTACAACGAGGACGGATAATACGCTTTTAGAACGTCAGAGAGGAATTACA
ATTCAGACAGGAATAACCTCTTTTCAGTGGGAAAATACGAAGGTGAACATCATAGACACG
CCAGGACATATGGATTTCTTAGCAGAAGTATATCGTTCATTATCAGTTTTAGATGGGGCA
ATTCTACTGATTTCTGCAAAAGATGGCGTACAAGCACAAACTCGTATATTATTTCATGCA
CTTAGGAAAATGGGGATTCCCACAATCTTTTTTATCAATAAGATTGACCAAAATGGAATT
GATTTATCAACGGTTTATCAGGATATTAAAGAGAAACTTTCTGCCGAAATTGTAATCAAA
CAGAAGGTAGAACTGTATCCTAATATGTGTGTGACGAACTTTACCGAATCTGAACAATGG
GATATGGTAATAGAAGGAAATGATTACCTTTTGGAGAAATATACGTCTGGGAAATTATTG
GAAGCATTAGAACTCGAACAAGAGGAAAGCATAAGATTTCATAATTGTTCCCTGTTCCCT
GTTTATCACGGAAGTGCAAAAAACAATATAGGGATTGATAACCTTATAGAAGTGATTACG
AATAAATTTTATTCATCAACACATCGAGGTCAGTCTGAACTTTGCGGAAAAGTTTTCAAA
ATTGAGTATTCGGAAAAAAGACAGCGTCTTGCATATATACGTCTTTATAGTGGCGTACTG
CATTTGCGAGATCCGGTTAGAATATCGGAAAAGGAAAAAATAAAAATTACAGAAATGTAT
ACTTCAATAAATGGTGAATTATGTAAAATCGATAAGGCTTATTCCGGGGAAATTGTTATT
TTGCAGAATGAGTTTTTGAAGTTAAATAGTGTTCTTGGAGATACAAAGCTATTGCCACAG
AGAGAGAGAATTGAAAATCCCCTCCCTCTGCTGCAAACGACTGTTGAACCGAGCAAACCT
CAACAAAGGGAAATGTTACTTGATGCACTTTTAGAAATCTCCGACAGTGACCCGCTTCTG
CGATATTATGTGGATTCTGCGACACATGAAATCATACTTTCTTTCTTAGGGAAAGTACAA
ATGGAAGTGACTTGTGCTCTGCTGCAAGAAAAGTATCATGTGGAGATAGAAATAAAAGAG
CCTACAGTCATTTATATGGAAAGACCGTTAAAAAAAGCAGAGTATACCATTCACATCGAA
GTTCCACCGAATCCTTTCTGGGCTTCCATTGGTCTATCTGTAGCACCGCTTCCATTAGGG
AGCGGAGTACAGTATGAGAGCTCGGTTTCTCTTGGATACTTAAATCAATCGTTTCAAAAT
GCAGTTATGGAGGGGATACGCTATGGCTGTGAACAAGGATTGTATGGTTGGAATGTGACG
GACTGTAAAATCTGTTTTAAGTATGGCTTATACTATAGCCCTGTTAGTACCCCAGCAGAT
TTTCGGATGCTTGCTCCTATTGTATTGGAACAAGTCTTAAAAAAAGCTGGAACAGAATTG
TTAGAGCCATATCTTAGTTTTAAAATTTATGCGCCACAGGAATATCTTTCACGAGCATAC
AACGATGCTCCTAAATATTGTGCGAACATCGTAGACACTCAATTGAAAAATAATGAGGTC
ATTCTTAGTGGAGAAATCCCTGCTCGGTGTATTCAAAAATATCGTAGTGATTTAACTTTC
TTTACAAATGGACGTAGTGTTTGTTTAACAGAGTTAAAAGGGTACCATGTTACTACCGGT
GAACCTGTTTGCCAGCCCCGTCGTCCAAATAGTCGGATAGATAAAGTACGATATATGTTC
AATAAAATAACTTAG
>86383|NG249|Neisseria_gonorrhoeae||Neisseria_gonorrhoeae:1-1935
ATGGAGGAAAATCACATGAAAATTATTAATATTGGAGTTTTAGCTCATGTTGATGCAGGA
AAAACTACCTTAACAGAAAGCTTATTATATAACAGTGGAGCGATTACAGAATTAGGAAGC
GTGGACAAAGGTACAACGAGGACGGATAATACGCTTTTAGAACGTCAGAGAGGAATTACA
ATTCAGACAGGAATAACCTCTTTTCAGTGGGAAAATACGAAGGTGAACATCATAGACACG
CCAGGACATATGGATTTCTTAGCAGAAGTATATCGTTCATTATCAGTTTTAGATGGGGCA
ATTCTACTGATTTCTGCAAAAGATGGCGTACAAGCACAAACTCGTATATTATTTCATGCA
CTTAGGAAAATGGGGATTCCCACAATCTTTTTTATCAATAAGATTGACCAAAATGGAATT
GATTTATCAACGGTTTATCAGGATATTAAAGAGAAACTTTCTGCCGAAATTGTAATCAAA
CAGAAGGTAGAACTGTATCCTAATATGTGTGTGACGAACTTTACCGAATCTGAACAATGG
GATATGGTAATAGAAGGAAATGATTACCTTTTGGAGAAATATACGTCTGGGAAATTATTG
GAAGCATTAGAACTCGAACAAGAGGAAAGCATAAGATTTCATAATTGTTCCCTGTTCCCT
GTTTATCACGGAAGTGCAAAAAACAATATAGGGATTGATAACCTTATAGAAGTGATTACG
AATAAATTTTATTCATCAACACATCGAGGTCAGTCTGAACTTTGCGGAAAAGTTTTCAAA
ATTGAGTATTCGGAAAAAAGACAGCGTCTTGCATATATACGTCTTTATAGTGGCGTACTG
CATTTGCGAGATCCGGTTAGAATATCGGAAAAGGAAAAAATAAAAATTACAGAAATGTAT
ACTTCAATAAATGGTGAATTATGTAAAATCGATAAGGCTTATTCCGGGGAAATTGTTATT
TTGCAGAATGAGTTTTTGAAGTTAAATAGTGTTCTTGGAGATACAAAGCTATTGCCACAG
AGAGAGAGAATTGAAAATCCCCTCCCTCTGCTGCAAACGACTGTTGAACCGAGCAAACCT
CAACAAAGGGAAATGTTACTTGATGCACTTTTAGAAATCTCCGACAGTGACCCGCTTCTG
CGATATTATGTGGATTCTGCGACACATGAAATCATACTTTCTTTCTTAGGGAAAGTACAA
ATGGAAGTGACTTGTGCTCTGCTGCAAGAAAAGTATCATGTGGAGATAGAAATAAAAGAG
CCTACAGTCATTTATATGGAAAGACCGTTAAAAAAAGCAGAGTATACCATTCACATCGAA
GTTCCACCGAATCCTTTCTGGGCTTCCATTGGTCTATCTGTAGCACCGCTTCCATTAGGG
AGCGGAGTACAGTATGAGAGCTCGGTTTCTCTTGGATACTTAAATCAATCGTTTCAAAAT
GCAGTTATGGAGGGGATACGCTATGGCTGTGAACAAGGATTGTATGGTTGGAATGTGACG
GACTGTAAAATCTGTTTTAAGTATGGCTTATACTATAGCCCTGTTAGTACCCCAGCAGAT
TTTCGGATGCTTGCTCCTATTGTATTGGAACAAGTCTTAAAAAAAGCTGGAACAGAATTG
TTAGAGCCATATCTTAGTTTTAAAATTTATGCGCCACAGGAATATCTTTCACGAGCATAC
AACGATGCTCCTAAATATTGTGCGAACATCGTAGACACTCAATTGAAAAATAATGAGGTC
ATTCTTAGTGGAGAAATCCCTGCTCGGTGTATTCAAAAATATCGTAGTGATTTAACTTTC
TTTACAAATGGACGTAGTGTTTGTTTAACAGAGTTAAAAGGGTACCATGTTACTACCGGT
GAACCTGTTTGCCAGCCCCGTCGTCCAAATAGTCGGATAGATAAAGTACGATATATGTTC
AATAAAATAACTTAG
>86386|NG246|Neisseria_gonorrhoeae||Neisseria_gonorrhoeae:1-1935
ATGGAGGAAAATCACATGAAAATTATTAATATTGGAGTTTTAGCTCATGTTGATGCAGGA
AAAACTACCTTAACAGAAAGCTTATTATATAACAGTGGAGCGATTACAGAATTAGGAAGC
GTGGACAAAGGTACAACGAGGACGGATAATACGCTTTTAGAACGTCAGAGAGGAATTACA
ATTCAGACAGGAATAACCTCTTTTCAGTGGGAAAATACGAAGGTGAACATCATAGACACG
CCAGGACATATGGATTTCTTAGCAGAAGTATATCGTTCATTATCAGTTTTAGATGGGGCA
ATTCTACTGATTTCTGCAAAAGATGGCGTACAAGCACAAACTCGTATATTATTTCATGCA
CTTAGGAAAATGGGGATTCCCACAATCTTTTTTATCAATAAGATTGACCAAAATGGAATT
GATTTATCAACGGTTTATCAGGATATTAAAGAGAAACTTTCTGCCGAAATTGTAATCAAA
CAGAAGGTAGAACTGTATCCTAATATGTGTGTGACGAACTTTACCGAATCTGAACAATGG
GATATGGTAATAGAAGGAAATGATTACCTTTTGGAGAAATATACGTCTGGGAAATTATTG
GAAGCATTAGAACTCGAACAAGAGGAAAGCATAAGATTTCATAATTGTTCCCTGTTCCCT
GTTTATCACGGAAGTGCAAAAAACAATATAGGGATTGATAACCTTATAGAAGTGATTACG
AATAAATTTTATTCATCAACACATCGAGGTCAGTCTGAACTTTGCGGAAAAGTTTTCAAA
ATTGAGTATTCGGAAAAAAGACAGCGTCTTGCATATATACGTCTTTATAGTGGCGTACTG
CATTTGCGAGATCCGGTTAGAATATCGGAAAAGGAAAAAATAAAAATTACAGAAATGTAT
ACTTCAATAAATGGTGAATTATGTAAAATCGATAAGGCTTATTCCGGGGAAATTGTTATT
TTGCAGAATGAGTTTTTGAAGTTAAATAGTGTTCTTGGAGATACAAAGCTATTGCCACAG
AGAGAGAGAATTGAAAATCCCCTCCCTCTGCTGCAAACGACTGTTGAACCGAGCAAACCT
CAACAAAGGGAAATGTTACTTGATGCACTTTTAGAAATCTCCGACAGTGACCCGCTTCTG
CGATATTATGTGGATTCTGCGACACATGAAATCATACTTTCTTTCTTAGGGAAAGTACAA
ATGGAAGTGACTTGTGCTCTGCTGCAAGAAAAGTATCATGTGGAGATAGAAATAAAAGAG
CCTACAGTCATTTATATGGAAAGACCGTTAAAAAAAGCAGAGTATACCATTCACATCGAA
GTTCCACCGAATCCTTTCTGGGCTTCCATTGGTCTATCTGTAGCACCGCTTCCATTAGGG
AGCGGAGTACAGTATGAGAGCTCGGTTTCTCTTGGATACTTAAATCAATCGTTTCAAAAT
GCAGTTATGGAGGGGATACGCTATGGCTGTGAACAAGGATTGTATGGTTGGAATGTGACG
GACTGTAAAATCTGTTTTAAGTATGGCTTATACTATAGCCCTGTTAGTACCCCAGCAGAT
TTTCGGATGCTTGCTCCTATTGTATTGGAACAAGTCTTAAAAAAAGCTGGAACAGAATTG
TTAGAGCCATATCTTAGTTTTAAAATTTATGCGCCACAGGAATATCTTTCACGAGCATAC
AACGATGCTCCTAAATATTGTGCGAACATCGTAGACACTCAATTGAAAAATAATGAGGTC
ATTCTTAGTGGAGAAATCCCTGCTCGGTGTATTCAAAAATATCGTAGTGATTTAACTTTC
TTTACAAATGGACGTAGTGTTTGTTTAACAGAGTTAAAAGGGTACCATGTTACTACCGGT
GAACCTGTTTGCCAGCCCCGTCGTCCAAATAGTCGGATAGATAAAGTACGATATATGTTC
AATAAAATAACTTAG
>86388|NG244|Neisseria_gonorrhoeae||Neisseria_gonorrhoeae:1-1935
ATGGAGGAAAATCACATGAAAATTATTAATATTGGAGTTTTAGCTCATGTTGATGCAGGA
AAAACTACCTTAACAGAAAGCTTATTATATAACAGTGGAGCGATTACAGAATTAGGAAGC
GTGGACAAAGGTACAACGAGGACGGATAATACGCTTTTAGAACGTCAGAGAGGAATTACA
ATTCAGACAGGAATAACCTCTTTTCAGTGGGAAAATACGAAGGTGAACATCATAGACACG
CCAGGACATATGGATTTCTTAGCAGAAGTATATCGTTCATTATCAGTTTTAGATGGGGCA
ATTCTACTGATTTCTGCAAAAGATGGCGTACAAGCACAAACTCGTATATTATTTCATGCA
CTTAGGAAAATGGGGATTCCCACAATCTTTTTTATCAATAAGATTGACCAAAATGGAATT
GATTTATCAACGGTTTATCAGGATATTAAAGAGAAACTTTCTGCCGAAATTGTAATCAAA
CAGAAGGTAGAACTGTATCCTAATATGTGTGTGACGAACTTTACCGAATCTGAACAATGG
GATATGGTAATAGAAGGAAATGATTACCTTTTGGAGAAATATACGTCTGGGAAATTATTG
GAAGCATTAGAACTCGAACAAGAGGAAAGCATAAGATTTCATAATTGTTCCCTGTTCCCT
GTTTATCACGGAAGTGCAAAAAACAATATAGGGATTGATAACCTTATAGAAGTGATTACG
AATAAATTTTATTCATCAACACATCGAGGTCAGTCTGAACTTTGCGGAAAAGTTTTCAAA
ATTGAGTATTCGGAAAAAAGACAGCGTCTTGCATATATACGTCTTTATAGTGGCGTACTG
CATTTGCGAGATCCGGTTAGAATATCGGAAAAGGAAAAAATAAAAATTACAGAAATGTAT
ACTTCAATAAATGGTGAATTATGTAAAATCGATAAGGCTTATTCCGGGGAAATTGTTATT
TTGCAGAATGAGTTTTTGAAGTTAAATAGTGTTCTTGGAGATACAAAGCTATTGCCACAG
AGAGAGAGAATTGAAAATCCCCTCCCTCTGCTGCAAACGACTGTTGAACCGAGCAAACCT
CAACAAAGGGAAATGTTACTTGATGCACTTTTAGAAATCTCCGACAGTGACCCGCTTCTG
CGATATTATGTGGATTCTGCGACACATGAAATCATACTTTCTTTCTTAGGGAAAGTACAA
ATGGAAGTGACTTGTGCTCTGCTGCAAGAAAAGTATCATGTGGAGATAGAAATAAAAGAG
CCTACAGTCATTTATATGGAAAGACCGTTAAAAAAAGCAGAGTATACCATTCACATCGAA
GTTCCACCGAATCCTTTCTGGGCTTCCATTGGTCTATCTGTAGCACCGCTTCCATTAGGG
AGCGGAGTACAGTATGAGAGCTCGGTTTCTCTTGGATACTTAAATCAATCGTTTCAAAAT
GCAGTTATGGAGGGGATACGCTATGGCTGTGAACAAGGATTGTATGGTTGGAATGTGACG
GACTGTAAAATCTGTTTTAAGTATGGCTTATACTATAGCCCTGTTAGTACCCCAGCAGAT
TTTCGGATGCTTGCTCCTATTGTATTGGAACAAGTCTTAAAAAAAGCTGGAACAGAATTG
TTAGAGCCATATCTTAGTTTTAAAATTTATGCGCCACAGGAATATCTTTCACGAGCATAC
AACGATGCTCCTAAATATTGTGCGAACATCGTAGACACTCAATTGAAAAATAATGAGGTC
ATTCTTAGTGGAGAAATCCCTGCTCGGTGTATTCAAAAATATCGTAGTGATTTAACTTTC
TTTACAAATGGACGTAGTGTTTGTTTAACAGAGTTAAAAGGGTACCATGTTACTACCGGT
GAACCTGTTTGCCAGCCCCGTCGTCCAAATAGTCGGATAGATAAAGTACGATATATGTTC
AATAAAATAACTTAG
>86389|NG005|Neisseria_gonorrhoeae||Neisseria_gonorrhoeae:1-1935
ATGGAGGAAAATCACATGAAAATTATTAATATTGGAGTTTTAGCTCATGTTGATGCAGGA
AAAACTACCTTAACAGAAAGCTTATTATATAACAGTGGAGCGATTACAGAATTAGGAAGC
GTGGACAAAGGTACAACGAGGACGGATAATACGCTTTTAGAACGTCAGAGAGGAATTACA
ATTCAGACAGGAATAACCTCTTTTCAGTGGGAAAATACGAAGGTGAACATCATAGACACG
CCAGGACATATGGATTTCTTAGCAGAAGTATATCGTTCATTATCAGTTTTAGATGGGGCA
ATTCTACTGATTTCTGCAAAAGATGGCGTACAAGCACAAACTCGTATATTATTTCATGCA
CTTAGGAAAATGGGGATTCCCACAATCTTTTTTATCAATAAGATTGACCAAAATGGAATT
GATTTATCAACGGTTTATCAGGATATTAAAGAGAAACTTTCTGCCGAAATTGTAATCAAA
CAGAAGGTAGAACTGTATCCTAATATGTGTGTGACGAACTTTACCGAATCTGAACAATGG
GATATGGTAATAGAAGGAAATGATTACCTTTTGGAGAAATATACGTCTGGGAAATTATTG
GAAGCATTAGAACTCGAACAAGAGGAAAGCATAAGATTTCATAATTGTTCCCTGTTCCCT
GTTTATCACGGAAGTGCAAAAAACAATATAGGGATTGATAACCTTATAGAAGTGATTACG
AATAAATTTTATTCATCAACACATCGAGGTCAGTCTGAACTTTGCGGAAAAGTTTTCAAA
ATTGAGTATTCGGAAAAAAGACAGCGTCTTGCATATATACGTCTTTATAGTGGCGTACTG
CATTTGCGAGATCCGGTTAGAATATCGGAAAAGGAAAAAATAAAAATTACAGAAATGTAT
ACTTCAATAAATGGTGAATTATGTAAAATCGATAAGGCTTATTCCGGGGAAATTGTTATT
TTGCAGAATGAGTTTTTGAAGTTAAATAGTGTTCTTGGAGATACAAAGCTATTGCCACAG
AGAGAGAGAATTGAAAATCCCCTCCCTCTGCTGCAAACGACTGTTGAACCGAGCAAACCT
CAACAAAGGGAAATGTTACTTGATGCACTTTTAGAAATCTCCGACAGTGACCCGCTTCTG
CGATATTATGTGGATTCTGCGACACATGAAATCATACTTTCTTTCTTAGGGAAAGTACAA
ATGGAAGTGACTTGTGCTCTGCTGCAAGAAAAGTATCATGTGGAGATAGAAATAAAAGAG
CCTACAGTCATTTATATGGAAAGACCGTTAAAAAAAGCAGAGTATACCATTCACATCGAA
GTTCCACCGAATCCTTTCTGGGCTTCCATTGGTCTATCTGTAGCACCGCTTCCATTAGGG
AGCGGAGTACAGTATGAGAGCTCGGTTTCTCTTGGATACTTAAATCAATCGTTTCAAAAT
GCAGTTATGGAGGGGATACGCTATGGCTGTGAACAAGGATTGTATGGTTGGAATGTGACG
GACTGTAAAATCTGTTTTAAGTATGGCTTATACTATAGCCCTGTTAGTACCCCAGCAGAT
TTTCGGATGCTTGCTCCTATTGTATTGGAACAAGTCTTAAAAAAAGCTGGAACAGAATTG
TTAGAGCCATATCTTAGTTTTAAAATTTATGCGCCACAGGAATATCTTTCACGAGCATAC
AACGATGCTCCTAAATATTGTGCGAACATCGTAGACACTCAATTGAAAAATAATGAGGTC
ATTCTTAGTGGAGAAATCCCTGCTCGGTGTATTCAAAAATATCGTAGTGATTTAACTTTC
TTTACAAATGGACGTAGTGTTTGTTTAACAGAGTTAAAAGGGTACCATGTTACTACCGGT
GAACCTGTTTGCCAGCCCCGTCGTCCAAATAGTCGGATAGATAAAGTACGATATATGTTC
AATAAAATAACTTAG
>86390|NG010|Neisseria_gonorrhoeae||Neisseria_gonorrhoeae:1-1935
ATGGAGGAAAATCACATGAAAATTATTAATATTGGAGTTTTAGCTCATGTTGATGCAGGA
AAAACTACCTTAACAGAAAGCTTATTATATAACAGTGGAGCGATTACAGAATTAGGAAGC
GTGGACAAAGGTACAACGAGGACGGATAATACGCTTTTAGAACGTCAGAGAGGAATTACA
ATTCAGACAGGAATAACCTCTTTTCAGTGGGAAAATACGAAGGTGAACATCATAGACACG
CCAGGACATATGGATTTCTTAGCAGAAGTATATCGTTCATTATCAGTTTTAGATGGGGCA
ATTCTACTGATTTCTGCAAAAGATGGCGTACAAGCACAAACTCGTATATTATTTCATGCA
CTTAGGAAAATGGGGATTCCCACAATCTTTTTTATCAATAAGATTGACCAAAATGGAATT
GATTTATCAACGGTTTATCAGGATATTAAAGAGAAACTTTCTGCCGAAATTGTAATCAAA
CAGAAGGTAGAACTGTATCCTAATATGTGTGTGACGAACTTTACCGAATCTGAACAATGG
GATATGGTAATAGAAGGAAATGATTACCTTTTGGAGAAATATACGTCTGGGAAATTATTG
GAAGCATTAGAACTCGAACAAGAGGAAAGCATAAGATTTCATAATTGTTCCCTGTTCCCT
GTTTATCACGGAAGTGCAAAAAACAATATAGGGATTGATAACCTTATAGAAGTGATTACG
AATAAATTTTATTCATCAACACATCGAGGTCAGTCTGAACTTTGCGGAAAAGTTTTCAAA
ATTGAGTATTCGGAAAAAAGACAGCGTCTTGCATATATACGTCTTTATAGTGGCGTACTG
CATTTGCGAGATCCGGTTAGAATATCGGAAAAGGAAAAAATAAAAATTACAGAAATGTAT
ACTTCAATAAATGGTGAATTATGTAAAATCGATAAGGCTTATTCCGGGGAAATTGTTATT
TTGCAGAATGAGTTTTTGAAGTTAAATAGTGTTCTTGGAGATACAAAGCTATTGCCACAG
AGAGAGAGAATTGAAAATCCCCTCCCTCTGCTGCAAACGACTGTTGAACCGAGCAAACCT
CAACAAAGGGAAATGTTACTTGATGCACTTTTAGAAATCTCCGACAGTGACCCGCTTCTG
CGATATTATGTGGATTCTGCGACACATGAAATCATACTTTCTTTCTTAGGGAAAGTACAA
ATGGAAGTGACTTGTGCTCTGCTGCAAGAAAAGTATCATGTGGAGATAGAAATAAAAGAG
CCTACAGTCATTTATATGGAAAGACCGTTAAAAAAAGCAGAGTATACCATTCACATCGAA
GTTCCACCGAATCCTTTCTGGGCTTCCATTGGTCTATCTGTAGCACCGCTTCCATTAGGG
AGCGGAGTACAGTATGAGAGCTCGGTTTCTCTTGGATACTTAAATCAATCGTTTCAAAAT
GCAGTTATGGAGGGGATACGCTATGGCTGTGAACAAGGATTGTATGGTTGGAATGTGACG
GACTGTAAAATCTGTTTTAAGTATGGCTTATACTATAGCCCTGTTAGTACCCCAGCAGAT
TTTCGGATGCTTGCTCCTATTGTATTGGAACAAGTCTTAAAAAAAGCTGGAACAGAATTG
TTAGAGCCATATCTTAGTTTTAAAATTTATGCGCCACAGGAATATCTTTCACGAGCATAC
AACGATGCTCCTAAATATTGTGCGAACATCGTAGACACTCAATTGAAAAATAATGAGGTC
ATTCTTAGTGGAGAAATCCCTGCTCGGTGTATTCAAAAATATCGTAGTGATTTAACTTTC
TTTACAAATGGACGTAGTGTTTGTTTAACAGAGTTAAAAGGGTACCATGTTACTACCGGT
GAACCTGTTTGCCAGCCCCGTCGTCCAAATAGTCGGATAGATAAAGTACGATATATGTTC
AATAAAATAACTTAG
>86391|NG009|Neisseria_gonorrhoeae||Neisseria_gonorrhoeae:1-1935
ATGGAGGAAAATCACATGAAAATTATTAATATTGGAGTTTTAGCTCATGTTGATGCAGGA
AAAACTACCTTAACAGAAAGCTTATTATATAACAGTGGAGCGATTACAGAATTAGGAAGC
GTGGACAAAGGTACAACGAGGACGGATAATACGCTTTTAGAACGTCAGAGAGGAATTACA
ATTCAGACAGGAATAACCTCTTTTCAGTGGGAAAATACGAAGGTGAACATCATAGACACG
CCAGGACATATGGATTTCTTAGCAGAAGTATATCGTTCATTATCAGTTTTAGATGGGGCA
ATTCTACTGATTTCTGCAAAAGATGGCGTACAAGCACAAACTCGTATATTATTTCATGCA
CTTAGGAAAATGGGGATTCCCACAATCTTTTTTATCAATAAGATTGACCAAAATGGAATT
GATTTATCAACGGTTTATCAGGATATTAAAGAGAAACTTTCTGCCGAAATTGTAATCAAA
CAGAAGGTAGAACTGTATCCTAATATGTGTGTGACGAACTTTACCGAATCTGAACAATGG
GATATGGTAATAGAAGGAAATGATTACCTTTTGGAGAAATATACGTCTGGGAAATTATTG
GAAGCATTAGAACTCGAACAAGAGGAAAGCATAAGATTTCATAATTGTTCCCTGTTCCCT
GTTTATCACGGAAGTGCAAAAAACAATATAGGGATTGATAACCTTATAGAAGTGATTACG
AATAAATTTTATTCATCAACACATCGAGGTCAGTCTGAACTTTGCGGAAAAGTTTTCAAA
ATTGAGTATTCGGAAAAAAGACAGCGTCTTGCATATATACGTCTTTATAGTGGCGTACTG
CATTTGCGAGATCCGGTTAGAATATCGGAAAAGGAAAAAATAAAAATTACAGAAATGTAT
ACTTCAATAAATGGTGAATTATGTAAAATCGATAAGGCTTATTCCGGGGAAATTGTTATT
TTGCAGAATGAGTTTTTGAAGTTAAATAGTGTTCTTGGAGATACAAAGCTATTGCCACAG
AGAGAGAGAATTGAAAATCCCCTCCCTCTGCTGCAAACGACTGTTGAACCGAGCAAACCT
CAACAAAGGGAAATGTTACTTGATGCACTTTTAGAAATCTCCGACAGTGACCCGCTTCTG
CGATATTATGTGGATTCTGCGACACATGAAATCATACTTTCTTTCTTAGGGAAAGTACAA
ATGGAAGTGACTTGTGCTCTGCTGCAAGAAAAGTATCATGTGGAGATAGAAATAAAAGAG
CCTACAGTCATTTATATGGAAAGACCGTTAAAAAAAGCAGAGTATACCATTCACATCGAA
GTTCCACCGAATCCTTTCTGGGCTTCCATTGGTCTATCTGTAGCACCGCTTCCATTAGGG
AGCGGAGTACAGTATGAGAGCTCGGTTTCTCTTGGATACTTAAATCAATCGTTTCAAAAT
GCAGTTATGGAGGGGATACGCTATGGCTGTGAACAAGGATTGTATGGTTGGAATGTGACG
GACTGTAAAATCTGTTTTAAGTATGGCTTATACTATAGCCCTGTTAGTACCCCAGCAGAT
TTTCGGATGCTTGCTCCTATTGTATTGGAACAAGTCTTAAAAAAAGCTGGAACAGAATTG
TTAGAGCCATATCTTAGTTTTAAAATTTATGCGCCACAGGAATATCTTTCACGAGCATAC
AACGATGCTCCTAAATATTGTGCGAACATCGTAGACACTCAATTGAAAAATAATGAGGTC
ATTCTTAGTGGAGAAATCCCTGCTCGGTGTATTCAAAAATATCGTAGTGATTTAACTTTC
TTTACAAATGGACGTAGTGTTTGTTTAACAGAGTTAAAAGGGTACCATGTTACTACCGGT
GAACCTGTTTGCCAGCCCCGTCGTCCAAATAGTCGGATAGATAAAGTACGATATATGTTC
AATAAAATAACTTAG
>86392|NG252|Neisseria_gonorrhoeae||Neisseria_gonorrhoeae:1-1935
ATGGAGGAAAATCACATGAAAATTATTAATATTGGAGTTTTAGCTCATGTTGATGCAGGA
AAAACTACCTTAACAGAAAGCTTATTATATAACAGTGGAGCGATTACAGAATTAGGAAGC
GTGGACAAAGGTACAACGAGGACGGATAATACGCTTTTAGAACGTCAGAGAGGAATTACA
ATTCAGACAGGAATAACCTCTTTTCAGTGGGAAAATACGAAGGTGAACATCATAGACACG
CCAGGACATATGGATTTCTTAGCAGAAGTATATCGTTCATTATCAGTTTTAGATGGGGCA
ATTCTACTGATTTCTGCAAAAGATGGCGTACAAGCACAAACTCGTATATTATTTCATGCA
CTTAGGAAAATGGGGATTCCCACAATCTTTTTTATCAATAAGATTGACCAAAATGGAATT
GATTTATCAACGGTTTATCAGGATATTAAAGAGAAACTTTCTGCCGAAATTGTAATCAAA
CAGAAGGTAGAACTGTATCCTAATATGTGTGTGACGAACTTTACCGAATCTGAACAATGG
GATATGGTAATAGAAGGAAATGATTACCTTTTGGAGAAATATACGTCTGGGAAATTATTG
GAAGCATTAGAACTCGAACAAGAGGAAAGCATAAGATTTCATAATTGTTCCCTGTTCCCT
GTTTATCACGGAAGTGCAAAAAACAATATAGGGATTGATAACCTTATAGAAGTGATTACG
AATAAATTTTATTCATCAACACATCGAGGTCAGTCTGAACTTTGCGGAAAAGTTTTCAAA
ATTGAGTATTCGGAAAAAAGACAGCGTCTTGCATATATACGTCTTTATAGTGGCGTACTG
CATTTGCGAGATCCGGTTAGAATATCGGAAAAGGAAAAAATAAAAATTACAGAAATGTAT
ACTTCAATAAATGGTGAATTATGTAAAATCGATAAGGCTTATTCCGGGGAAATTGTTATT
TTGCAGAATGAGTTTTTGAAGTTAAATAGTGTTCTTGGAGATACAAAGCTATTGCCACAG
AGAGAGAGAATTGAAAATCCCCTCCCTCTGCTGCAAACGACTGTTGAACCGAGCAAACCT
CAACAAAGGGAAATGTTACTTGATGCACTTTTAGAAATCTCCGACAGTGACCCGCTTCTG
CGATATTATGTGGATTCTGCGACACATGAAATCATACTTTCTTTCTTAGGGAAAGTACAA
ATGGAAGTGACTTGTGCTCTGCTGCAAGAAAAGTATCATGTGGAGATAGAAATAAAAGAG
CCTACAGTCATTTATATGGAAAGACCGTTAAAAAAAGCAGAGTATACCATTCACATCGAA
GTTCCACCGAATCCTTTCTGGGCTTCCATTGGTCTATCTGTAGCACCGCTTCCATTAGGG
AGCGGAGTACAGTATGAGAGCTCGGTTTCTCTTGGATACTTAAATCAATCGTTTCAAAAT
GCAGTTATGGAGGGGATACGCTATGGCTGTGAACAAGGATTGTATGGTTGGAATGTGACG
GACTGTAAAATCTGTTTTAAGTATGGCTTATACTATAGCCCTGTTAGTACCCCAGCAGAT
TTTCGGATGCTTGCTCCTATTGTATTGGAACAAGTCTTAAAAAAAGCTGGAACAGAATTG
TTAGAGCCATATCTTAGTTTTAAAATTTATGCGCCACAGGAATATCTTTCACGAGCATAC
AACGATGCTCCTAAATATTGTGCGAACATCGTAGACACTCAATTGAAAAATAATGAGGTC
ATTCTTAGTGGAGAAATCCCTGCTCGGTGTATTCAAAAATATCGTAGTGATTTAACTTTC
TTTACAAATGGACGTAGTGTTTGTTTAACAGAGTTAAAAGGGTACCATGTTACTACCGGT
GAACCTGTTTGCCAGCCCCGTCGTCCAAATAGTCGGATAGATAAAGTACGATATATGTTC
AATAAAATAACTTAG
>86393|NG251|Neisseria_gonorrhoeae||Neisseria_gonorrhoeae:1-1935
ATGGAGGAAAATCACATGAAAATTATTAATATTGGAGTTTTAGCTCATGTTGATGCAGGA
AAAACTACCTTAACAGAAAGCTTATTATATAACAGTGGAGCGATTACAGAATTAGGAAGC
GTGGACAAAGGTACAACGAGGACGGATAATACGCTTTTAGAACGTCAGAGAGGAATTACA
ATTCAGACAGGAATAACCTCTTTTCAGTGGGAAAATACGAAGGTGAACATCATAGACACG
CCAGGACATATGGATTTCTTAGCAGAAGTATATCGTTCATTATCAGTTTTAGATGGGGCA
ATTCTACTGATTTCTGCAAAAGATGGCGTACAAGCACAAACTCGTATATTATTTCATGCA
CTTAGGAAAATGGGGATTCCCACAATCTTTTTTATCAATAAGATTGACCAAAATGGAATT
GATTTATCAACGGTTTATCAGGATATTAAAGAGAAACTTTCTGCCGAAATTGTAATCAAA
CAGAAGGTAGAACTGTATCCTAATATGTGTGTGACGAACTTTACCGAATCTGAACAATGG
GATATGGTAATAGAAGGAAATGATTACCTTTTGGAGAAATATACGTCTGGGAAATTATTG
GAAGCATTAGAACTCGAACAAGAGGAAAGCATAAGATTTCATAATTGTTCCCTGTTCCCT
GTTTATCACGGAAGTGCAAAAAACAATATAGGGATTGATAACCTTATAGAAGTGATTACG
AATAAATTTTATTCATCAACACATCGAGGTCAGTCTGAACTTTGCGGAAAAGTTTTCAAA
ATTGAGTATTCGGAAAAAAGACAGCGTCTTGCATATATACGTCTTTATAGTGGCGTACTG
CATTTGCGAGATCCGGTTAGAATATCGGAAAAGGAAAAAATAAAAATTACAGAAATGTAT
ACTTCAATAAATGGTGAATTATGTAAAATCGATAAGGCTTATTCCGGGGAAATTGTTATT
TTGCAGAATGAGTTTTTGAAGTTAAATAGTGTTCTTGGAGATACAAAGCTATTGCCACAG
AGAGAGAGAATTGAAAATCCCCTCCCTCTGCTGCAAACGACTGTTGAACCGAGCAAACCT
CAACAAAGGGAAATGTTACTTGATGCACTTTTAGAAATCTCCGACAGTGACCCGCTTCTG
CGATATTATGTGGATTCTGCGACACATGAAATCATACTTTCTTTCTTAGGGAAAGTACAA
ATGGAAGTGACTTGTGCTCTGCTGCAAGAAAAGTATCATGTGGAGATAGAAATAAAAGAG
CCTACAGTCATTTATATGGAAAGACCGTTAAAAAAAGCAGAGTATACCATTCACATCGAA
GTTCCACCGAATCCTTTCTGGGCTTCCATTGGTCTATCTGTAGCACCGCTTCCATTAGGG
AGCGGAGTACAGTATGAGAGCTCGGTTTCTCTTGGATACTTAAATCAATCGTTTCAAAAT
GCAGTTATGGAGGGGATACGCTATGGCTGTGAACAAGGATTGTATGGTTGGAATGTGACG
GACTGTAAAATCTGTTTTAAGTATGGCTTATACTATAGCCCTGTTAGTACCCCAGCAGAT
TTTCGGATGCTTGCTCCTATTGTATTGGAACAAGTCTTAAAAAAAGCTGGAACAGAATTG
TTAGAGCCATATCTTAGTTTTAAAATTTATGCGCCACAGGAATATCTTTCACGAGCATAC
AACGATGCTCCTAAATATTGTGCGAACATCGTAGACACTCAATTGAAAAATAATGAGGTC
ATTCTTAGTGGAGAAATCCCTGCTCGGTGTATTCAAAAATATCGTAGTGATTTAACTTTC
TTTACAAATGGACGTAGTGTTTGTTTAACAGAGTTAAAAGGGTACCATGTTACTACCGGT
GAACCTGTTTGCCAGCCCCGTCGTCCAAATAGTCGGATAGATAAAGTACGATATATGTTC
AATAAAATAACTTAG
>86396|NG438|Neisseria_gonorrhoeae||Neisseria_gonorrhoeae:1-1935
ATGGAGGAAAATCACATGAAAATTATTAATATTGGAGTTTTAGCTCATGTTGATGCAGGA
AAAACTACCTTAACAGAAAGCTTATTATATAACAGTGGAGCGATTACAGAATTAGGAAGC
GTGGACAAAGGTACAACGAGGACGGATAATACGCTTTTAGAACGTCAGAGAGGAATTACA
ATTCAGACAGGAATAACCTCTTTTCAGTGGGAAAATACGAAGGTGAACATCATAGACACG
CCAGGACATATGGATTTCTTAGCAGAAGTATATCGTTCATTATCAGTTTTAGATGGGGCA
ATTCTACTGATTTCTGCAAAAGATGGCGTACAAGCACAAACTCGTATATTATTTCATGCA
CTTAGGAAAATGGGGATTCCCACAATCTTTTTTATCAATAAGATTGACCAAAATGGAATT
GATTTATCAACGGTTTATCAGGATATTAAAGAGAAACTTTCTGCCGAAATTGTAATCAAA
CAGAAGGTAGAACTGTATCCTAATATGTGTGTGACGAACTTTACCGAATCTGAACAATGG
GATATGGTAATAGAAGGAAATGATTACCTTTTGGAGAAATATACGTCTGGGAAATTATTG
GAAGCATTAGAACTCGAACAAGAGGAAAGCATAAGATTTCATAATTGTTCCCTGTTCCCT
GTTTATCACGGAAGTGCAAAAAACAATATAGGGATTGATAACCTTATAGAAGTGATTACG
AATAAATTTTATTCATCAACACATCGAGGTCAGTCTGAACTTTGCGGAAAAGTTTTCAAA
ATTGAGTATTCGGAAAAAAGACAGCGTCTTGCATATATACGTCTTTATAGTGGCGTACTG
CATTTGCGAGATCCGGTTAGAATATCGGAAAAGGAAAAAATAAAAATTACAGAAATGTAT
ACTTCAATAAATGGTGAATTATGTAAAATCGATAAGGCTTATTCCGGGGAAATTGTTATT
TTGCAGAATGAGTTTTTGAAGTTAAATAGTGTTCTTGGAGATACAAAGCTATTGCCACAG
AGAGAGAGAATTGAAAATCCCCTCCCTCTGCTGCAAACGACTGTTGAACCGAGCAAACCT
CAACAAAGGGAAATGTTACTTGATGCACTTTTAGAAATCTCCGACAGTGACCCGCTTCTG
CGATATTATGTGGATTCTGCGACACATGAAATCATACTTTCTTTCTTAGGGAAAGTACAA
ATGGAAGTGACTTGTGCTCTGCTGCAAGAAAAGTATCATGTGGAGATAGAAATAAAAGAG
CCTACAGTCATTTATATGGAAAGACCGTTAAAAAAAGCAGAGTATACCATTCACATCGAA
GTTCCACCGAATCCTTTCTGGGCTTCCATTGGTCTATCTGTAGCACCGCTTCCATTAGGG
AGCGGAGTACAGTATGAGAGCTCGGTTTCTCTTGGATACTTAAATCAATCGTTTCAAAAT
GCAGTTATGGAGGGGATACGCTATGGCTGTGAACAAGGATTGTATGGTTGGAATGTGACG
GACTGTAAAATCTGTTTTAAGTATGGCTTATACTATAGCCCTGTTAGTACCCCAGCAGAT
TTTCGGATGCTTGCTCCTATTGTATTGGAACAAGTCTTAAAAAAAGCTGGAACAGAATTG
TTAGAGCCATATCTTAGTTTTAAAATTTATGCGCCACAGGAATATCTTTCACGAGCATAC
AACGATGCTCCTAAATATTGTGCGAACATCGTAGACACTCAATTGAAAAATAATGAGGTC
ATTCTTAGTGGAGAAATCCCTGCTCGGTGTATTCAAAAATATCGTAGTGATTTAACTTTC
TTTACAAATGGACGTAGTGTTTGTTTAACAGAGTTAAAAGGGTACCATGTTACTACCGGT
GAACCTGTTTGCCAGCCCCGTCGTCCAAATAGTCGGATAGATAAAGTACGATATATGTTC
AATAAAATAACTTAG
>86401|NG298|Neisseria_gonorrhoeae||Neisseria_gonorrhoeae:1-1935
ATGGAGGAAAATCACATGAAAATTATTAATATTGGAGTTTTAGCTCATGTTGATGCAGGA
AAAACTACCTTAACAGAAAGCTTATTATATAACAGTGGAGCGATTACAGAATTAGGAAGC
GTGGACAAAGGTACAACGAGGACGGATAATACGCTTTTAGAACGTCAGAGAGGAATTACA
ATTCAGACAGGAATAACCTCTTTTCAGTGGGAAAATACGAAGGTGAACATCATAGACACG
CCAGGACATATGGATTTCTTAGCAGAAGTATATCGTTCATTATCAGTTTTAGATGGGGCA
ATTCTACTGATTTCTGCAAAAGATGGCGTACAAGCACAAACTCGTATATTATTTCATGCA
CTTAGGAAAATGGGGATTCCCACAATCTTTTTTATCAATAAGATTGACCAAAATGGAATT
GATTTATCAACGGTTTATCAGGATATTAAAGAGAAACTTTCTGCCGAAATTGTAATCAAA
CAGAAGGTAGAACTGTATCCTAATATGTGTGTGACGAACTTTACCGAATCTGAACAATGG
GATATGGTAATAGAAGGAAATGATTACCTTTTGGAGAAATATACGTCTGGGAAATTATTG
GAAGCATTAGAACTCGAACAAGAGGAAAGCATAAGATTTCATAATTGTTCCCTGTTCCCT
GTTTATCACGGAAGTGCAAAAAACAATATAGGGATTGATAACCTTATAGAAGTGATTACG
AATAAATTTTATTCATCAACACATCGAGGTCAGTCTGAACTTTGCGGAAAAGTTTTCAAA
ATTGAGTATTCGGAAAAAAGACAGCGTCTTGCATATATACGTCTTTATAGTGGCGTACTG
CATTTGCGAGATCCGGTTAGAATATCGGAAAAGGAAAAAATAAAAATTACAGAAATGTAT
ACTTCAATAAATGGTGAATTATGTAAAATCGATAAGGCTTATTCCGGGGAAATTGTTATT
TTGCAGAATGAGTTTTTGAAGTTAAATAGTGTTCTTGGAGATACAAAGCTATTGCCACAG
AGAGAGAGAATTGAAAATCCCCTCCCTCTGCTGCAAACGACTGTTGAACCGAGCAAACCT
CAACAAAGGGAAATGTTACTTGATGCACTTTTAGAAATCTCCGACAGTGACCCGCTTCTG
CGATATTATGTGGATTCTGCGACACATGAAATCATACTTTCTTTCTTAGGGAAAGTACAA
ATGGAAGTGACTTGTGCTCTGCTGCAAGAAAAGTATCATGTGGAGATAGAAATAAAAGAG
CCTACAGTCATTTATATGGAAAGACCGTTAAAAAAAGCAGAGTATACCATTCACATCGAA
GTTCCACCGAATCCTTTCTGGGCTTCCATTGGTCTATCTGTAGCACCGCTTCCATTAGGG
AGCGGAGTACAGTATGAGAGCTCGGTTTCTCTTGGATACTTAAATCAATCGTTTCAAAAT
GCAGTTATGGAGGGGATACGCTATGGCTGTGAACAAGGATTGTATGGTTGGAATGTGACG
GACTGTAAAATCTGTTTTAAGTATGGCTTATACTATAGCCCTGTTAGTACCCCAGCAGAT
TTTCGGATGCTTGCTCCTATTGTATTGGAACAAGTCTTAAAAAAAGCTGGAACAGAATTG
TTAGAGCCATATCTTAGTTTTAAAATTTATGCGCCACAGGAATATCTTTCACGAGCATAC
AACGATGCTCCTAAATATTGTGCGAACATCGTAGACACTCAATTGAAAAATAATGAGGTC
ATTCTTAGTGGAGAAATCCCTGCTCGGTGTATTCAAAAATATCGTAGTGATTTAACTTTC
TTTACAAATGGACGTAGTGTTTGTTTAACAGAGTTAAAAGGGTACCATGTTACTACCGGT
GAACCTGTTTGCCAGCCCCGTCGTCCAAATAGTCGGATAGATAAAGTACGATATATGTTC
AATAAAATAACTTAG
>86403|NG300|Neisseria_gonorrhoeae||Neisseria_gonorrhoeae:1-1935
ATGGAGGAAAATCACATGAAAATTATTAATATTGGAGTTTTAGCTCATGTTGATGCAGGA
AAAACTACCTTAACAGAAAGCTTATTATATAACAGTGGAGCGATTACAGAATTAGGAAGC
GTGGACAAAGGTACAACGAGGACGGATAATACGCTTTTAGAACGTCAGAGAGGAATTACA
ATTCAGACAGGAATAACCTCTTTTCAGTGGGAAAATACGAAGGTGAACATCATAGACACG
CCAGGACATATGGATTTCTTAGCAGAAGTATATCGTTCATTATCAGTTTTAGATGGGGCA
ATTCTACTGATTTCTGCAAAAGATGGCGTACAAGCACAAACTCGTATATTATTTCATGCA
CTTAGGAAAATGGGGATTCCCACAATCTTTTTTATCAATAAGATTGACCAAAATGGAATT
GATTTATCAACGGTTTATCAGGATATTAAAGAGAAACTTTCTGCCGAAATTGTAATCAAA
CAGAAGGTAGAACTGTATCCTAATATGTGTGTGACGAACTTTACCGAATCTGAACAATGG
GATATGGTAATAGAAGGAAATGATTACCTTTTGGAGAAATATACGTCTGGGAAATTATTG
GAAGCATTAGAACTCGAACAAGAGGAAAGCATAAGATTTCATAATTGTTCCCTGTTCCCT
GTTTATCACGGAAGTGCAAAAAACAATATAGGGATTGATAACCTTATAGAAGTGATTACG
AATAAATTTTATTCATCAACACATCGAGGTCAGTCTGAACTTTGCGGAAAAGTTTTCAAA
ATTGAGTATTCGGAAAAAAGACAGCGTCTTGCATATATACGTCTTTATAGTGGCGTACTG
CATTTGCGAGATCCGGTTAGAATATCGGAAAAGGAAAAAATAAAAATTACAGAAATGTAT
ACTTCAATAAATGGTGAATTATGTAAAATCGATAAGGCTTATTCCGGGGAAATTGTTATT
TTGCAGAATGAGTTTTTGAAGTTAAATAGTGTTCTTGGAGATACAAAGCTATTGCCACAG
AGAGAGAGAATTGAAAATCCCCTCCCTCTGCTGCAAACGACTGTTGAACCGAGCAAACCT
CAACAAAGGGAAATGTTACTTGATGCACTTTTAGAAATCTCCGACAGTGACCCGCTTCTG
CGATATTATGTGGATTCTGCGACACATGAAATCATACTTTCTTTCTTAGGGAAAGTACAA
ATGGAAGTGACTTGTGCTCTGCTGCAAGAAAAGTATCATGTGGAGATAGAAATAAAAGAG
CCTACAGTCATTTATATGGAAAGACCGTTAAAAAAAGCAGAGTATACCATTCACATCGAA
GTTCCACCGAATCCTTTCTGGGCTTCCATTGGTCTATCTGTAGCACCGCTTCCATTAGGG
AGCGGAGTACAGTATGAGAGCTCGGTTTCTCTTGGATACTTAAATCAATCGTTTCAAAAT
GCAGTTATGGAGGGGATACGCTATGGCTGTGAACAAGGATTGTATGGTTGGAATGTGACG
GACTGTAAAATCTGTTTTAAGTATGGCTTATACTATAGCCCTGTTAGTACCCCAGCAGAT
TTTCGGATGCTTGCTCCTATTGTATTGGAACAAGTCTTAAAAAAAGCTGGAACAGAATTG
TTAGAGCCATATCTTAGTTTTAAAATTTATGCGCCACAGGAATATCTTTCACGAGCATAC
AACGATGCTCCTAAATATTGTGCGAACATCGTAGACACTCAATTGAAAAATAATGAGGTC
ATTCTTAGTGGAGAAATCCCTGCTCGGTGTATTCAAAAATATCGTAGTGATTTAACTTTC
TTTACAAATGGACGTAGTGTTTGTTTAACAGAGTTAAAAGGGTACCATGTTACTACCGGT
GAACCTGTTTGCCAGCCCCGTCGTCCAAATAGTCGGATAGATAAAGTACGATATATGTTC
AATAAAATAACTTAG
>86406|NG295|Neisseria_gonorrhoeae||Neisseria_gonorrhoeae:1-1935
ATGGAGGAAAATCACATGAAAATTATTAATATTGGAGTTTTAGCTCATGTTGATGCAGGA
AAAACTACCTTAACAGAAAGCTTATTATATAACAGTGGAGCGATTACAGAATTAGGAAGC
GTGGACAAAGGTACAACGAGGACGGATAATACGCTTTTAGAACGTCAGAGAGGAATTACA
ATTCAGACAGGAATAACCTCTTTTCAGTGGGAAAATACGAAGGTGAACATCATAGACACG
CCAGGACATATGGATTTCTTAGCAGAAGTATATCGTTCATTATCAGTTTTAGATGGGGCA
ATTCTACTGATTTCTGCAAAAGATGGCGTACAAGCACAAACTCGTATATTATTTCATGCA
CTTAGGAAAATGGGGATTCCCACAATCTTTTTTATCAATAAGATTGACCAAAATGGAATT
GATTTATCAACGGTTTATCAGGATATTAAAGAGAAACTTTCTGCCGAAATTGTAATCAAA
CAGAAGGTAGAACTGTATCCTAATATGTGTGTGACGAACTTTACCGAATCTGAACAATGG
GATATGGTAATAGAAGGAAATGATTACCTTTTGGAGAAATATACGTCTGGGAAATTATTG
GAAGCATTAGAACTCGAACAAGAGGAAAGCATAAGATTTCATAATTGTTCCCTGTTCCCT
GTTTATCACGGAAGTGCAAAAAACAATATAGGGATTGATAACCTTATAGAAGTGATTACG
AATAAATTTTATTCATCAACACATCGAGGTCAGTCTGAACTTTGCGGAAAAGTTTTCAAA
ATTGAGTATTCGGAAAAAAGACAGCGTCTTGCATATATACGTCTTTATAGTGGCGTACTG
CATTTGCGAGATCCGGTTAGAATATCGGAAAAGGAAAAAATAAAAATTACAGAAATGTAT
ACTTCAATAAATGGTGAATTATGTAAAATCGATAAGGCTTATTCCGGGGAAATTGTTATT
TTGCAGAATGAGTTTTTGAAGTTAAATAGTGTTCTTGGAGATACAAAGCTATTGCCACAG
AGAGAGAGAATTGAAAATCCCCTCCCTCTGCTGCAAACGACTGTTGAACCGAGCAAACCT
CAACAAAGGGAAATGTTACTTGATGCACTTTTAGAAATCTCCGACAGTGACCCGCTTCTG
CGATATTATGTGGATTCTGCGACACATGAAATCATACTTTCTTTCTTAGGGAAAGTACAA
ATGGAAGTGACTTGTGCTCTGCTGCAAGAAAAGTATCATGTGGAGATAGAAATAAAAGAG
CCTACAGTCATTTATATGGAAAGACCGTTAAAAAAAGCAGAGTATACCATTCACATCGAA
GTTCCACCGAATCCTTTCTGGGCTTCCATTGGTCTATCTGTAGCACCGCTTCCATTAGGG
AGCGGAGTACAGTATGAGAGCTCGGTTTCTCTTGGATACTTAAATCAATCGTTTCAAAAT
GCAGTTATGGAGGGGATACGCTATGGCTGTGAACAAGGATTGTATGGTTGGAATGTGACG
GACTGTAAAATCTGTTTTAAGTATGGCTTATACTATAGCCCTGTTAGTACCCCAGCAGAT
TTTCGGATGCTTGCTCCTATTGTATTGGAACAAGTCTTAAAAAAAGCTGGAACAGAATTG
TTAGAGCCATATCTTAGTTTTAAAATTTATGCGCCACAGGAATATCTTTCACGAGCATAC
AACGATGCTCCTAAATATTGTGCGAACATCGTAGACACTCAATTGAAAAATAATGAGGTC
ATTCTTAGTGGAGAAATCCCTGCTCGGTGTATTCAAAAATATCGTAGTGATTTAACTTTC
TTTACAAATGGACGTAGTGTTTGTTTAACAGAGTTAAAAGGGTACCATGTTACTACCGGT
GAACCTGTTTGCCAGCCCCGTCGTCCAAATAGTCGGATAGATAAAGTACGATATATGTTC
AATAAAATAACTTAG
>86407|NG296|Neisseria_gonorrhoeae||Neisseria_gonorrhoeae:1-1935
ATGGAGGAAAATCACATGAAAATTATTAATATTGGAGTTTTAGCTCATGTTGATGCAGGA
AAAACTACCTTAACAGAAAGCTTATTATATAACAGTGGAGCGATTACAGAATTAGGAAGC
GTGGACAAAGGTACAACGAGGACGGATAATACGCTTTTAGAACGTCAGAGAGGAATTACA
ATTCAGACAGGAATAACCTCTTTTCAGTGGGAAAATACGAAGGTGAACATCATAGACACG
CCAGGACATATGGATTTCTTAGCAGAAGTATATCGTTCATTATCAGTTTTAGATGGGGCA
ATTCTACTGATTTCTGCAAAAGATGGCGTACAAGCACAAACTCGTATATTATTTCATGCA
CTTAGGAAAATGGGGATTCCCACAATCTTTTTTATCAATAAGATTGACCAAAATGGAATT
GATTTATCAACGGTTTATCAGGATATTAAAGAGAAACTTTCTGCCGAAATTGTAATCAAA
CAGAAGGTAGAACTGTATCCTAATATGTGTGTGACGAACTTTACCGAATCTGAACAATGG
GATATGGTAATAGAAGGAAATGATTACCTTTTGGAGAAATATACGTCTGGGAAATTATTG
GAAGCATTAGAACTCGAACAAGAGGAAAGCATAAGATTTCATAATTGTTCCCTGTTCCCT
GTTTATCACGGAAGTGCAAAAAACAATATAGGGATTGATAACCTTATAGAAGTGATTACG
AATAAATTTTATTCATCAACACATCGAGGTCAGTCTGAACTTTGCGGAAAAGTTTTCAAA
ATTGAGTATTCGGAAAAAAGACAGCGTCTTGCATATATACGTCTTTATAGTGGCGTACTG
CATTTGCGAGATCCGGTTAGAATATCGGAAAAGGAAAAAATAAAAATTACAGAAATGTAT
ACTTCAATAAATGGTGAATTATGTAAAATCGATAAGGCTTATTCCGGGGAAATTGTTATT
TTGCAGAATGAGTTTTTGAAGTTAAATAGTGTTCTTGGAGATACAAAGCTATTGCCACAG
AGAGAGAGAATTGAAAATCCCCTCCCTCTGCTGCAAACGACTGTTGAACCGAGCAAACCT
CAACAAAGGGAAATGTTACTTGATGCACTTTTAGAAATCTCCGACAGTGACCCGCTTCTG
CGATATTATGTGGATTCTGCGACACATGAAATCATACTTTCTTTCTTAGGGAAAGTACAA
ATGGAAGTGACTTGTGCTCTGCTGCAAGAAAAGTATCATGTGGAGATAGAAATAAAAGAG
CCTACAGTCATTTATATGGAAAGACCGTTAAAAAAAGCAGAGTATACCATTCACATCGAA
GTTCCACCGAATCCTTTCTGGGCTTCCATTGGTCTATCTGTAGCACCGCTTCCATTAGGG
AGCGGAGTACAGTATGAGAGCTCGGTTTCTCTTGGATACTTAAATCAATCGTTTCAAAAT
GCAGTTATGGAGGGGATACGCTATGGCTGTGAACAAGGATTGTATGGTTGGAATGTGACG
GACTGTAAAATCTGTTTTAAGTATGGCTTATACTATAGCCCTGTTAGTACCCCAGCAGAT
TTTCGGATGCTTGCTCCTATTGTATTGGAACAAGTCTTAAAAAAAGCTGGAACAGAATTG
TTAGAGCCATATCTTAGTTTTAAAATTTATGCGCCACAGGAATATCTTTCACGAGCATAC
AACGATGCTCCTAAATATTGTGCGAACATCGTAGACACTCAATTGAAAAATAATGAGGTC
ATTCTTAGTGGAGAAATCCCTGCTCGGTGTATTCAAAAATATCGTAGTGATTTAACTTTC
TTTACAAATGGACGTAGTGTTTGTTTAACAGAGTTAAAAGGGTACCATGTTACTACCGGT
GAACCTGTTTGCCAGCCCCGTCGTCCAAATAGTCGGATAGATAAAGTACGATATATGTTC
AATAAAATAACTTAG
>86408|NG297|Neisseria_gonorrhoeae||Neisseria_gonorrhoeae:1-1935
ATGGAGGAAAATCACATGAAAATTATTAATATTGGAGTTTTAGCTCATGTTGATGCAGGA
AAAACTACCTTAACAGAAAGCTTATTATATAACAGTGGAGCGATTACAGAATTAGGAAGC
GTGGACAAAGGTACAACGAGGACGGATAATACGCTTTTAGAACGTCAGAGAGGAATTACA
ATTCAGACAGGAATAACCTCTTTTCAGTGGGAAAATACGAAGGTGAACATCATAGACACG
CCAGGACATATGGATTTCTTAGCAGAAGTATATCGTTCATTATCAGTTTTAGATGGGGCA
ATTCTACTGATTTCTGCAAAAGATGGCGTACAAGCACAAACTCGTATATTATTTCATGCA
CTTAGGAAAATGGGGATTCCCACAATCTTTTTTATCAATAAGATTGACCAAAATGGAATT
GATTTATCAACGGTTTATCAGGATATTAAAGAGAAACTTTCTGCCGAAATTGTAATCAAA
CAGAAGGTAGAACTGTATCCTAATATGTGTGTGACGAACTTTACCGAATCTGAACAATGG
GATATGGTAATAGAAGGAAATGATTACCTTTTGGAGAAATATACGTCTGGGAAATTATTG
GAAGCATTAGAACTCGAACAAGAGGAAAGCATAAGATTTCATAATTGTTCCCTGTTCCCT
GTTTATCACGGAAGTGCAAAAAACAATATAGGGATTGATAACCTTATAGAAGTGATTACG
AATAAATTTTATTCATCAACACATCGAGGTCAGTCTGAACTTTGCGGAAAAGTTTTCAAA
ATTGAGTATTCGGAAAAAAGACAGCGTCTTGCATATATACGTCTTTATAGTGGCGTACTG
CATTTGCGAGATCCGGTTAGAATATCGGAAAAGGAAAAAATAAAAATTACAGAAATGTAT
ACTTCAATAAATGGTGAATTATGTAAAATCGATAAGGCTTATTCCGGGGAAATTGTTATT
TTGCAGAATGAGTTTTTGAAGTTAAATAGTGTTCTTGGAGATACAAAGCTATTGCCACAG
AGAGAGAGAATTGAAAATCCCCTCCCTCTGCTGCAAACGACTGTTGAACCGAGCAAACCT
CAACAAAGGGAAATGTTACTTGATGCACTTTTAGAAATCTCCGACAGTGACCCGCTTCTG
CGATATTATGTGGATTCTGCGACACATGAAATCATACTTTCTTTCTTAGGGAAAGTACAA
ATGGAAGTGACTTGTGCTCTGCTGCAAGAAAAGTATCATGTGGAGATAGAAATAAAAGAG
CCTACAGTCATTTATATGGAAAGACCGTTAAAAAAAGCAGAGTATACCATTCACATCGAA
GTTCCACCGAATCCTTTCTGGGCTTCCATTGGTCTATCTGTAGCACCGCTTCCATTAGGG
AGCGGAGTACAGTATGAGAGCTCGGTTTCTCTTGGATACTTAAATCAATCGTTTCAAAAT
GCAGTTATGGAGGGGATACGCTATGGCTGTGAACAAGGATTGTATGGTTGGAATGTGACG
GACTGTAAAATCTGTTTTAAGTATGGCTTATACTATAGCCCTGTTAGTACCCCAGCAGAT
TTTCGGATGCTTGCTCCTATTGTATTGGAACAAGTCTTAAAAAAAGCTGGAACAGAATTG
TTAGAGCCATATCTTAGTTTTAAAATTTATGCGCCACAGGAATATCTTTCACGAGCATAC
AACGATGCTCCTAAATATTGTGCGAACATCGTAGACACTCAATTGAAAAATAATGAGGTC
ATTCTTAGTGGAGAAATCCCTGCTCGGTGTATTCAAAAATATCGTAGTGATTTAACTTTC
TTTACAAATGGACGTAGTGTTTGTTTAACAGAGTTAAAAGGGTACCATGTTACTACCGGT
GAACCTGTTTGCCAGCCCCGTCGTCCAAATAGTCGGATAGATAAAGTACGATATATGTTC
AATAAAATAACTTAG
>86417|NG435|Neisseria_gonorrhoeae||Neisseria_gonorrhoeae:1-1935
ATGGAGGAAAATCACATGAAAATTATTAATATTGGAGTTTTAGCTCATGTTGATGCAGGA
AAAACTACCTTAACAGAAAGCTTATTATATAACAGTGGAGCGATTACAGAATTAGGAAGC
GTGGACAAAGGTACAACGAGGACGGATAATACGCTTTTAGAACGTCAGAGAGGAATTACA
ATTCAGACAGGAATAACCTCTTTTCAGTGGGAAAATACGAAGGTGAACATCATAGACACG
CCAGGACATATGGATTTCTTAGCAGAAGTATATCGTTCATTATCAGTTTTAGATGGGGCA
ATTCTACTGATTTCTGCAAAAGATGGCGTACAAGCACAAACTCGTATATTATTTCATGCA
CTTAGGAAAATGGGGATTCCCACAATCTTTTTTATCAATAAGATTGACCAAAATGGAATT
GATTTATCAACGGTTTATCAGGATATTAAAGAGAAACTTTCTGCCGAAATTGTAATCAAA
CAGAAGGTAGAACTGTATCCTAATATGTGTGTGACGAACTTTACCGAATCTGAACAATGG
GATATGGTAATAGAAGGAAATGATTACCTTTTGGAGAAATATACGTCTGGGAAATTATTG
GAAGCATTAGAACTCGAACAAGAGGAAAGCATAAGATTTCATAATTGTTCCCTGTTCCCT
GTTTATCACGGAAGTGCAAAAAACAATATAGGGATTGATAACCTTATAGAAGTGATTACG
AATAAATTTTATTCATCAACACATCGAGGTCAGTCTGAACTTTGCGGAAAAGTTTTCAAA
ATTGAGTATTCGGAAAAAAGACAGCGTCTTGCATATATACGTCTTTATAGTGGCGTACTG
CATTTGCGAGATCCGGTTAGAATATCGGAAAAGGAAAAAATAAAAATTACAGAAATGTAT
ACTTCAATAAATGGTGAATTATGTAAAATCGATAAGGCTTATTCCGGGGAAATTGTTATT
TTGCAGAATGAGTTTTTGAAGTTAAATAGTGTTCTTGGAGATACAAAGCTATTGCCACAG
AGAGAGAGAATTGAAAATCCCCTCCCTCTGCTGCAAACGACTGTTGAACCGAGCAAACCT
CAACAAAGGGAAATGTTACTTGATGCACTTTTAGAAATCTCCGACAGTGACCCGCTTCTG
CGATATTATGTGGATTCTGCGACACATGAAATCATACTTTCTTTCTTAGGGAAAGTACAA
ATGGAAGTGACTTGTGCTCTGCTGCAAGAAAAGTATCATGTGGAGATAGAAATAAAAGAG
CCTACAGTCATTTATATGGAAAGACCGTTAAAAAAAGCAGAGTATACCATTCACATCGAA
GTTCCACCGAATCCTTTCTGGGCTTCCATTGGTCTATCTGTAGCACCGCTTCCATTAGGG
AGCGGAGTACAGTATGAGAGCTCGGTTTCTCTTGGATACTTAAATCAATCGTTTCAAAAT
GCAGTTATGGAGGGGATACGCTATGGCTGTGAACAAGGATTGTATGGTTGGAATGTGACG
GACTGTAAAATCTGTTTTAAGTATGGCTTATACTATAGCCCTGTTAGTACCCCAGCAGAT
TTTCGGATGCTTGCTCCTATTGTATTGGAACAAGTCTTAAAAAAAGCTGGAACAGAATTG
TTAGAGCCATATCTTAGTTTTAAAATTTATGCGCCACAGGAATATCTTTCACGAGCATAC
AACGATGCTCCTAAATATTGTGCGAACATCGTAGACACTCAATTGAAAAATAATGAGGTC
ATTCTTAGTGGAGAAATCCCTGCTCGGTGTATTCAAAAATATCGTAGTGATTTAACTTTC
TTTACAAATGGACGTAGTGTTTGTTTAACAGAGTTAAAAGGGTACCATGTTACTACCGGT
GAACCTGTTTGCCAGCCCCGTCGTCCAAATAGTCGGATAGATAAAGTACGATATATGTTC
AATAAAATAACTTAG
>86419|NG018|Neisseria_gonorrhoeae||Neisseria_gonorrhoeae:1-1935
ATGGAGGAAAATCACATGAAAATTATTAATATTGGAGTTTTAGCTCATGTTGATGCAGGA
AAAACTACCTTAACAGAAAGCTTATTATATAACAGTGGAGCGATTACAGAATTAGGAAGC
GTGGACAAAGGTACAACGAGGACGGATAATACGCTTTTAGAACGTCAGAGAGGAATTACA
ATTCAGACAGGAATAACCTCTTTTCAGTGGGAAAATACGAAGGTGAACATCATAGACACG
CCAGGACATATGGATTTCTTAGCAGAAGTATATCGTTCATTATCAGTTTTAGATGGGGCA
ATTCTACTGATTTCTGCAAAAGATGGCGTACAAGCACAAACTCGTATATTATTTCATGCA
CTTAGGAAAATGGGGATTCCCACAATCTTTTTTATCAATAAGATTGACCAAAATGGAATT
GATTTATCAACGGTTTATCAGGATATTAAAGAGAAACTTTCTGCCGAAATTGTAATCAAA
CAGAAGGTAGAACTGTATCCTAATATGTGTGTGACGAACTTTACCGAATCTGAACAATGG
GATATGGTAATAGAAGGAAATGATTACCTTTTGGAGAAATATACGTCTGGGAAATTATTG
GAAGCATTAGAACTCGAACAAGAGGAAAGCATAAGATTTCATAATTGTTCCCTGTTCCCT
GTTTATCACGGAAGTGCAAAAAACAATATAGGGATTGATAACCTTATAGAAGTGATTACG
AATAAATTTTATTCATCAACACATCGAGGTCAGTCTGAACTTTGCGGAAAAGTTTTCAAA
ATTGAGTATTCGGAAAAAAGACAGCGTCTTGCATATATACGTCTTTATAGTGGCGTACTG
CATTTGCGAGATCCGGTTAGAATATCGGAAAAGGAAAAAATAAAAATTACAGAAATGTAT
ACTTCAATAAATGGTGAATTATGTAAAATCGATAAGGCTTATTCCGGGGAAATTGTTATT
TTGCAGAATGAGTTTTTGAAGTTAAATAGTGTTCTTGGAGATACAAAGCTATTGCCACAG
AGAGAGAGAATTGAAAATCCCCTCCCTCTGCTGCAAACGACTGTTGAACCGAGCAAACCT
CAACAAAGGGAAATGTTACTTGATGCACTTTTAGAAATCTCCGACAGTGACCCGCTTCTG
CGATATTATGTGGATTCTGCGACACATGAAATCATACTTTCTTTCTTAGGGAAAGTACAA
ATGGAAGTGACTTGTGCTCTGCTGCAAGAAAAGTATCATGTGGAGATAGAAATAAAAGAG
CCTACAGTCATTTATATGGAAAGACCGTTAAAAAAAGCAGAGTATACCATTCACATCGAA
GTTCCACCGAATCCTTTCTGGGCTTCCATTGGTCTATCTGTAGCACCGCTTCCATTAGGG
AGCGGAGTACAGTATGAGAGCTCGGTTTCTCTTGGATACTTAAATCAATCGTTTCAAAAT
GCAGTTATGGAGGGGATACGCTATGGCTGTGAACAAGGATTGTATGGTTGGAATGTGACG
GACTGTAAAATCTGTTTTAAGTATGGCTTATACTATAGCCCTGTTAGTACCCCAGCAGAT
TTTCGGATGCTTGCTCCTATTGTATTGGAACAAGTCTTAAAAAAAGCTGGAACAGAATTG
TTAGAGCCATATCTTAGTTTTAAAATTTATGCGCCACAGGAATATCTTTCACGAGCATAC
AACGATGCTCCTAAATATTGTGCGAACATCGTAGACACTCAATTGAAAAATAATGAGGTC
ATTCTTAGTGGAGAAATCCCTGCTCGGTGTATTCAAAAATATCGTAGTGATTTAACTTTC
TTTACAAATGGACGTAGTGTTTGTTTAACAGAGTTAAAAGGGTACCATGTTACTACCGGT
GAACCTGTTTGCCAGCCCCGTCGTCCAAATAGTCGGATAGATAAAGTACGATATATGTTC
AATAAAATAACTTAG
>86420|NG017|Neisseria_gonorrhoeae||Neisseria_gonorrhoeae:1-1935
ATGGAGGAAAATCACATGAAAATTATTAATATTGGAGTTTTAGCTCATGTTGATGCAGGA
AAAACTACCTTAACAGAAAGCTTATTATATAACAGTGGAGCGATTACAGAATTAGGAAGC
GTGGACAAAGGTACAACGAGGACGGATAATACGCTTTTAGAACGTCAGAGAGGAATTACA
ATTCAGACAGGAATAACCTCTTTTCAGTGGGAAAATACGAAGGTGAACATCATAGACACG
CCAGGACATATGGATTTCTTAGCAGAAGTATATCGTTCATTATCAGTTTTAGATGGGGCA
ATTCTACTGATTTCTGCAAAAGATGGCGTACAAGCACAAACTCGTATATTATTTCATGCA
CTTAGGAAAATGGGGATTCCCACAATCTTTTTTATCAATAAGATTGACCAAAATGGAATT
GATTTATCAACGGTTTATCAGGATATTAAAGAGAAACTTTCTGCCGAAATTGTAATCAAA
CAGAAGGTAGAACTGTATCCTAATATGTGTGTGACGAACTTTACCGAATCTGAACAATGG
GATATGGTAATAGAAGGAAATGATTACCTTTTGGAGAAATATACGTCTGGGAAATTATTG
GAAGCATTAGAACTCGAACAAGAGGAAAGCATAAGATTTCATAATTGTTCCCTGTTCCCT
GTTTATCACGGAAGTGCAAAAAACAATATAGGGATTGATAACCTTATAGAAGTGATTACG
AATAAATTTTATTCATCAACACATCGAGGTCAGTCTGAACTTTGCGGAAAAGTTTTCAAA
ATTGAGTATTCGGAAAAAAGACAGCGTCTTGCATATATACGTCTTTATAGTGGCGTACTG
CATTTGCGAGATCCGGTTAGAATATCGGAAAAGGAAAAAATAAAAATTACAGAAATGTAT
ACTTCAATAAATGGTGAATTATGTAAAATCGATAAGGCTTATTCCGGGGAAATTGTTATT
TTGCAGAATGAGTTTTTGAAGTTAAATAGTGTTCTTGGAGATACAAAGCTATTGCCACAG
AGAGAGAGAATTGAAAATCCCCTCCCTCTGCTGCAAACGACTGTTGAACCGAGCAAACCT
CAACAAAGGGAAATGTTACTTGATGCACTTTTAGAAATCTCCGACAGTGACCCGCTTCTG
CGATATTATGTGGATTCTGCGACACATGAAATCATACTTTCTTTCTTAGGGAAAGTACAA
ATGGAAGTGACTTGTGCTCTGCTGCAAGAAAAGTATCATGTGGAGATAGAAATAAAAGAG
CCTACAGTCATTTATATGGAAAGACCGTTAAAAAAAGCAGAGTATACCATTCACATCGAA
GTTCCACCGAATCCTTTCTGGGCTTCCATTGGTCTATCTGTAGCACCGCTTCCATTAGGG
AGCGGAGTACAGTATGAGAGCTCGGTTTCTCTTGGATACTTAAATCAATCGTTTCAAAAT
GCAGTTATGGAGGGGATACGCTATGGCTGTGAACAAGGATTGTATGGTTGGAATGTGACG
GACTGTAAAATCTGTTTTAAGTATGGCTTATACTATAGCCCTGTTAGTACCCCAGCAGAT
TTTCGGATGCTTGCTCCTATTGTATTGGAACAAGTCTTAAAAAAAGCTGGAACAGAATTG
TTAGAGCCATATCTTAGTTTTAAAATTTATGCGCCACAGGAATATCTTTCACGAGCATAC
AACGATGCTCCTAAATATTGTGCGAACATCGTAGACACTCAATTGAAAAATAATGAGGTC
ATTCTTAGTGGAGAAATCCCTGCTCGGTGTATTCAAAAATATCGTAGTGATTTAACTTTC
TTTACAAATGGACGTAGTGTTTGTTTAACAGAGTTAAAAGGGTACCATGTTACTACCGGT
GAACCTGTTTGCCAGCCCCGTCGTCCAAATAGTCGGATAGATAAAGTACGATATATGTTC
AATAAAATAACTTAG
>86424|NG013|Neisseria_gonorrhoeae||Neisseria_gonorrhoeae:1-1935
ATGGAGGAAAATCACATGAAAATTATTAATATTGGAGTTTTAGCTCATGTTGATGCAGGA
AAAACTACCTTAACAGAAAGCTTATTATATAACAGTGGAGCGATTACAGAATTAGGAAGC
GTGGACAAAGGTACAACGAGGACGGATAATACGCTTTTAGAACGTCAGAGAGGAATTACA
ATTCAGACAGGAATAACCTCTTTTCAGTGGGAAAATACGAAGGTGAACATCATAGACACG
CCAGGACATATGGATTTCTTAGCAGAAGTATATCGTTCATTATCAGTTTTAGATGGGGCA
ATTCTACTGATTTCTGCAAAAGATGGCGTACAAGCACAAACTCGTATATTATTTCATGCA
CTTAGGAAAATGGGGATTCCCACAATCTTTTTTATCAATAAGATTGACCAAAATGGAATT
GATTTATCAACGGTTTATCAGGATATTAAAGAGAAACTTTCTGCCGAAATTGTAATCAAA
CAGAAGGTAGAACTGTATCCTAATATGTGTGTGACGAACTTTACCGAATCTGAACAATGG
GATATGGTAATAGAAGGAAATGATTACCTTTTGGAGAAATATACGTCTGGGAAATTATTG
GAAGCATTAGAACTCGAACAAGAGGAAAGCATAAGATTTCATAATTGTTCCCTGTTCCCT
GTTTATCACGGAAGTGCAAAAAACAATATAGGGATTGATAACCTTATAGAAGTGATTACG
AATAAATTTTATTCATCAACACATCGAGGTCAGTCTGAACTTTGCGGAAAAGTTTTCAAA
ATTGAGTATTCGGAAAAAAGACAGCGTCTTGCATATATACGTCTTTATAGTGGCGTACTG
CATTTGCGAGATCCGGTTAGAATATCGGAAAAGGAAAAAATAAAAATTACAGAAATGTAT
ACTTCAATAAATGGTGAATTATGTAAAATCGATAAGGCTTATTCCGGGGAAATTGTTATT
TTGCAGAATGAGTTTTTGAAGTTAAATAGTGTTCTTGGAGATACAAAGCTATTGCCACAG
AGAGAGAGAATTGAAAATCCCCTCCCTCTGCTGCAAACGACTGTTGAACCGAGCAAACCT
CAACAAAGGGAAATGTTACTTGATGCACTTTTAGAAATCTCCGACAGTGACCCGCTTCTG
CGATATTATGTGGATTCTGCGACACATGAAATCATACTTTCTTTCTTAGGGAAAGTACAA
ATGGAAGTGACTTGTGCTCTGCTGCAAGAAAAGTATCATGTGGAGATAGAAATAAAAGAG
CCTACAGTCATTTATATGGAAAGACCGTTAAAAAAAGCAGAGTATACCATTCACATCGAA
GTTCCACCGAATCCTTTCTGGGCTTCCATTGGTCTATCTGTAGCACCGCTTCCATTAGGG
AGCGGAGTACAGTATGAGAGCTCGGTTTCTCTTGGATACTTAAATCAATCGTTTCAAAAT
GCAGTTATGGAGGGGATACGCTATGGCTGTGAACAAGGATTGTATGGTTGGAATGTGACG
GACTGTAAAATCTGTTTTAAGTATGGCTTATACTATAGCCCTGTTAGTACCCCAGCAGAT
TTTCGGATGCTTGCTCCTATTGTATTGGAACAAGTCTTAAAAAAAGCTGGAACAGAATTG
TTAGAGCCATATCTTAGTTTTAAAATTTATGCGCCACAGGAATATCTTTCACGAGCATAC
AACGATGCTCCTAAATATTGTGCGAACATCGTAGACACTCAATTGAAAAATAATGAGGTC
ATTCTTAGTGGAGAAATCCCTGCTCGGTGTATTCAAAAATATCGTAGTGATTTAACTTTC
TTTACAAATGGACGTAGTGTTTGTTTAACAGAGTTAAAAGGGTACCATGTTACTACCGGT
GAACCTGTTTGCCAGCCCCGTCGTCCAAATAGTCGGATAGATAAAGTACGATATATGTTC
AATAAAATAACTTAG
>86430|NG211|Neisseria_gonorrhoeae||Neisseria_gonorrhoeae:1-1935
ATGGAGGAAAATCACATGAAAATTATTAATATTGGAGTTTTAGCTCATGTTGATGCAGGA
AAAACTACCTTAACAGAAAGCTTATTATATAACAGTGGAGCGATTACAGAATTAGGAAGC
GTGGACAAAGGTACAACGAGGACGGATAATACGCTTTTAGAACGTCAGAGAGGAATTACA
ATTCAGACAGGAATAACCTCTTTTCAGTGGGAAAATACGAAGGTGAACATCATAGACACG
CCAGGACATATGGATTTCTTAGCAGAAGTATATCGTTCATTATCAGTTTTAGATGGGGCA
ATTCTACTGATTTCTGCAAAAGATGGCGTACAAGCACAAACTCGTATATTATTTCATGCA
CTTAGGAAAATGGGGATTCCCACAATCTTTTTTATCAATAAGATTGACCAAAATGGAATT
GATTTATCAACGGTTTATCAGGATATTAAAGAGAAACTTTCTGCCGAAATTGTAATCAAA
CAGAAGGTAGAACTGTATCCTAATATGTGTGTGACGAACTTTACCGAATCTGAACAATGG
GATATGGTAATAGAAGGAAATGATTACCTTTTGGAGAAATATACGTCTGGGAAATTATTG
GAAGCATTAGAACTCGAACAAGAGGAAAGCATAAGATTTCATAATTGTTCCCTGTTCCCT
GTTTATCACGGAAGTGCAAAAAACAATATAGGGATTGATAACCTTATAGAAGTGATTACG
AATAAATTTTATTCATCAACACATCGAGGTCAGTCTGAACTTTGCGGAAAAGTTTTCAAA
ATTGAGTATTCGGAAAAAAGACAGCGTCTTGCATATATACGTCTTTATAGTGGCGTACTG
CATTTGCGAGATCCGGTTAGAATATCGGAAAAGGAAAAAATAAAAATTACAGAAATGTAT
ACTTCAATAAATGGTGAATTATGTAAAATCGATAAGGCTTATTCCGGGGAAATTGTTATT
TTGCAGAATGAGTTTTTGAAGTTAAATAGTGTTCTTGGAGATACAAAGCTATTGCCACAG
AGAGAGAGAATTGAAAATCCCCTCCCTCTGCTGCAAACGACTGTTGAACCGAGCAAACCT
CAACAAAGGGAAATGTTACTTGATGCACTTTTAGAAATCTCCGACAGTGACCCGCTTCTG
CGATATTATGTGGATTCTGCGACACATGAAATCATACTTTCTTTCTTAGGGAAAGTACAA
ATGGAAGTGACTTGTGCTCTGCTGCAAGAAAAGTATCATGTGGAGATAGAAATAAAAGAG
CCTACAGTCATTTATATGGAAAGACCGTTAAAAAAAGCAGAGTATACCATTCACATCGAA
GTTCCACCGAATCCTTTCTGGGCTTCCATTGGTCTATCTGTAGCACCGCTTCCATTAGGG
AGCGGAGTACAGTATGAGAGCTCGGTTTCTCTTGGATACTTAAATCAATCGTTTCAAAAT
GCAGTTATGGAGGGGATACGCTATGGCTGTGAACAAGGATTGTATGGTTGGAATGTGACG
GACTGTAAAATCTGTTTTAAGTATGGCTTATACTATAGCCCTGTTAGTACCCCAGCAGAT
TTTCGGATGCTTGCTCCTATTGTATTGGAACAAGTCTTAAAAAAAGCTGGAACAGAATTG
TTAGAGCCATATCTTAGTTTTAAAATTTATGCGCCACAGGAATATCTTTCACGAGCATAC
AACGATGCTCCTAAATATTGTGCGAACATCGTAGACACTCAATTGAAAAATAATGAGGTC
ATTCTTAGTGGAGAAATCCCTGCTCGGTGTATTCAAAAATATCGTAGTGATTTAACTTTC
TTTACAAATGGACGTAGTGTTTGTTTAACAGAGTTAAAAGGGTACCATGTTACTACCGGT
GAACCTGTTTGCCAGCCCCGTCGTCCAAATAGTCGGATAGATAAAGTACGATATATGTTC
AATAAAATAACTTAG
>86433|NG204|Neisseria_gonorrhoeae||Neisseria_gonorrhoeae:1-1935
ATGGAGGAAAATCACATGAAAATTATTAATATTGGAGTTTTAGCTCATGTTGATGCAGGA
AAAACTACCTTAACAGAAAGCTTATTATATAACAGTGGAGCGATTACAGAATTAGGAAGC
GTGGACAAAGGTACAACGAGGACGGATAATACGCTTTTAGAACGTCAGAGAGGAATTACA
ATTCAGACAGGAATAACCTCTTTTCAGTGGGAAAATACGAAGGTGAACATCATAGACACG
CCAGGACATATGGATTTCTTAGCAGAAGTATATCGTTCATTATCAGTTTTAGATGGGGCA
ATTCTACTGATTTCTGCAAAAGATGGCGTACAAGCACAAACTCGTATATTATTTCATGCA
CTTAGGAAAATGGGGATTCCCACAATCTTTTTTATCAATAAGATTGACCAAAATGGAATT
GATTTATCAACGGTTTATCAGGATATTAAAGAGAAACTTTCTGCCGAAATTGTAATCAAA
CAGAAGGTAGAACTGTATCCTAATATGTGTGTGACGAACTTTACCGAATCTGAACAATGG
GATATGGTAATAGAAGGAAATGATTACCTTTTGGAGAAATATACGTCTGGGAAATTATTG
GAAGCATTAGAACTCGAACAAGAGGAAAGCATAAGATTTCATAATTGTTCCCTGTTCCCT
GTTTATCACGGAAGTGCAAAAAACAATATAGGGATTGATAACCTTATAGAAGTGATTACG
AATAAATTTTATTCATCAACACATCGAGGTCAGTCTGAACTTTGCGGAAAAGTTTTCAAA
ATTGAGTATTCGGAAAAAAGACAGCGTCTTGCATATATACGTCTTTATAGTGGCGTACTG
CATTTGCGAGATCCGGTTAGAATATCGGAAAAGGAAAAAATAAAAATTACAGAAATGTAT
ACTTCAATAAATGGTGAATTATGTAAAATCGATAAGGCTTATTCCGGGGAAATTGTTATT
TTGCAGAATGAGTTTTTGAAGTTAAATAGTGTTCTTGGAGATACAAAGCTATTGCCACAG
AGAGAGAGAATTGAAAATCCCCTCCCTCTGCTGCAAACGACTGTTGAACCGAGCAAACCT
CAACAAAGGGAAATGTTACTTGATGCACTTTTAGAAATCTCCGACAGTGACCCGCTTCTG
CGATATTATGTGGATTCTGCGACACATGAAATCATACTTTCTTTCTTAGGGAAAGTACAA
ATGGAAGTGACTTGTGCTCTGCTGCAAGAAAAGTATCATGTGGAGATAGAAATAAAAGAG
CCTACAGTCATTTATATGGAAAGACCGTTAAAAAAAGCAGAGTATACCATTCACATCGAA
GTTCCACCGAATCCTTTCTGGGCTTCCATTGGTCTATCTGTAGCACCGCTTCCATTAGGG
AGCGGAGTACAGTATGAGAGCTCGGTTTCTCTTGGATACTTAAATCAATCGTTTCAAAAT
GCAGTTATGGAGGGGATACGCTATGGCTGTGAACAAGGATTGTATGGTTGGAATGTGACG
GACTGTAAAATCTGTTTTAAGTATGGCTTATACTATAGCCCTGTTAGTACCCCAGCAGAT
TTTCGGATGCTTGCTCCTATTGTATTGGAACAAGTCTTAAAAAAAGCTGGAACAGAATTG
TTAGAGCCATATCTTAGTTTTAAAATTTATGCGCCACAGGAATATCTTTCACGAGCATAC
AACGATGCTCCTAAATATTGTGCGAACATCGTAGACACTCAATTGAAAAATAATGAGGTC
ATTCTTAGTGGAGAAATCCCTGCTCGGTGTATTCAAAAATATCGTAGTGATTTAACTTTC
TTTACAAATGGACGTAGTGTTTGTTTAACAGAGTTAAAAGGGTACCATGTTACTACCGGT
GAACCTGTTTGCCAGCCCCGTCGTCCAAATAGTCGGATAGATAAAGTACGATATATGTTC
AATAAAATAACTTAG
>86434|NG203|Neisseria_gonorrhoeae||Neisseria_gonorrhoeae:1-1935
ATGGAGGAAAATCACATGAAAATTATTAATATTGGAGTTTTAGCTCATGTTGATGCAGGA
AAAACTACCTTAACAGAAAGCTTATTATATAACAGTGGAGCGATTACAGAATTAGGAAGC
GTGGACAAAGGTACAACGAGGACGGATAATACGCTTTTAGAACGTCAGAGAGGAATTACA
ATTCAGACAGGAATAACCTCTTTTCAGTGGGAAAATACGAAGGTGAACATCATAGACACG
CCAGGACATATGGATTTCTTAGCAGAAGTATATCGTTCATTATCAGTTTTAGATGGGGCA
ATTCTACTGATTTCTGCAAAAGATGGCGTACAAGCACAAACTCGTATATTATTTCATGCA
CTTAGGAAAATGGGGATTCCCACAATCTTTTTTATCAATAAGATTGACCAAAATGGAATT
GATTTATCAACGGTTTATCAGGATATTAAAGAGAAACTTTCTGCCGAAATTGTAATCAAA
CAGAAGGTAGAACTGTATCCTAATATGTGTGTGACGAACTTTACCGAATCTGAACAATGG
GATATGGTAATAGAAGGAAATGATTACCTTTTGGAGAAATATACGTCTGGGAAATTATTG
GAAGCATTAGAACTCGAACAAGAGGAAAGCATAAGATTTCATAATTGTTCCCTGTTCCCT
GTTTATCACGGAAGTGCAAAAAACAATATAGGGATTGATAACCTTATAGAAGTGATTACG
AATAAATTTTATTCATCAACACATCGAGGTCAGTCTGAACTTTGCGGAAAAGTTTTCAAA
ATTGAGTATTCGGAAAAAAGACAGCGTCTTGCATATATACGTCTTTATAGTGGCGTACTG
CATTTGCGAGATCCGGTTAGAATATCGGAAAAGGAAAAAATAAAAATTACAGAAATGTAT
ACTTCAATAAATGGTGAATTATGTAAAATCGATAAGGCTTATTCCGGGGAAATTGTTATT
TTGCAGAATGAGTTTTTGAAGTTAAATAGTGTTCTTGGAGATACAAAGCTATTGCCACAG
AGAGAGAGAATTGAAAATCCCCTCCCTCTGCTGCAAACGACTGTTGAACCGAGCAAACCT
CAACAAAGGGAAATGTTACTTGATGCACTTTTAGAAATCTCCGACAGTGACCCGCTTCTG
CGATATTATGTGGATTCTGCGACACATGAAATCATACTTTCTTTCTTAGGGAAAGTACAA
ATGGAAGTGACTTGTGCTCTGCTGCAAGAAAAGTATCATGTGGAGATAGAAATAAAAGAG
CCTACAGTCATTTATATGGAAAGACCGTTAAAAAAAGCAGAGTATACCATTCACATCGAA
GTTCCACCGAATCCTTTCTGGGCTTCCATTGGTCTATCTGTAGCACCGCTTCCATTAGGG
AGCGGAGTACAGTATGAGAGCTCGGTTTCTCTTGGATACTTAAATCAATCGTTTCAAAAT
GCAGTTATGGAGGGGATACGCTATGGCTGTGAACAAGGATTGTATGGTTGGAATGTGACG
GACTGTAAAATCTGTTTTAAGTATGGCTTATACTATAGCCCTGTTAGTACCCCAGCAGAT
TTTCGGATGCTTGCTCCTATTGTATTGGAACAAGTCTTAAAAAAAGCTGGAACAGAATTG
TTAGAGCCATATCTTAGTTTTAAAATTTATGCGCCACAGGAATATCTTTCACGAGCATAC
AACGATGCTCCTAAATATTGTGCGAACATCGTAGACACTCAATTGAAAAATAATGAGGTC
ATTCTTAGTGGAGAAATCCCTGCTCGGTGTATTCAAAAATATCGTAGTGATTTAACTTTC
TTTACAAATGGACGTAGTGTTTGTTTAACAGAGTTAAAAGGGTACCATGTTACTACCGGT
GAACCTGTTTGCCAGCCCCGTCGTCCAAATAGTCGGATAGATAAAGTACGATATATGTTC
AATAAAATAACTTAG
>86435|NG210|Neisseria_gonorrhoeae||Neisseria_gonorrhoeae:1-1935
ATGGAGGAAAATCACATGAAAATTATTAATATTGGAGTTTTAGCTCATGTTGATGCAGGA
AAAACTACCTTAACAGAAAGCTTATTATATAACAGTGGAGCGATTACAGAATTAGGAAGC
GTGGACAAAGGTACAACGAGGACGGATAATACGCTTTTAGAACGTCAGAGAGGAATTACA
ATTCAGACAGGAATAACCTCTTTTCAGTGGGAAAATACGAAGGTGAACATCATAGACACG
CCAGGACATATGGATTTCTTAGCAGAAGTATATCGTTCATTATCAGTTTTAGATGGGGCA
ATTCTACTGATTTCTGCAAAAGATGGCGTACAAGCACAAACTCGTATATTATTTCATGCA
CTTAGGAAAATGGGGATTCCCACAATCTTTTTTATCAATAAGATTGACCAAAATGGAATT
GATTTATCAACGGTTTATCAGGATATTAAAGAGAAACTTTCTGCCGAAATTGTAATCAAA
CAGAAGGTAGAACTGTATCCTAATATGTGTGTGACGAACTTTACCGAATCTGAACAATGG
GATATGGTAATAGAAGGAAATGATTACCTTTTGGAGAAATATACGTCTGGGAAATTATTG
GAAGCATTAGAACTCGAACAAGAGGAAAGCATAAGATTTCATAATTGTTCCCTGTTCCCT
GTTTATCACGGAAGTGCAAAAAACAATATAGGGATTGATAACCTTATAGAAGTGATTACG
AATAAATTTTATTCATCAACACATCGAGGTCAGTCTGAACTTTGCGGAAAAGTTTTCAAA
ATTGAGTATTCGGAAAAAAGACAGCGTCTTGCATATATACGTCTTTATAGTGGCGTACTG
CATTTGCGAGATCCGGTTAGAATATCGGAAAAGGAAAAAATAAAAATTACAGAAATGTAT
ACTTCAATAAATGGTGAATTATGTAAAATCGATAAGGCTTATTCCGGGGAAATTGTTATT
TTGCAGAATGAGTTTTTGAAGTTAAATAGTGTTCTTGGAGATACAAAGCTATTGCCACAG
AGAGAGAGAATTGAAAATCCCCTCCCTCTGCTGCAAACGACTGTTGAACCGAGCAAACCT
CAACAAAGGGAAATGTTACTTGATGCACTTTTAGAAATCTCCGACAGTGACCCGCTTCTG
CGATATTATGTGGATTCTGCGACACATGAAATCATACTTTCTTTCTTAGGGAAAGTACAA
ATGGAAGTGACTTGTGCTCTGCTGCAAGAAAAGTATCATGTGGAGATAGAAATAAAAGAG
CCTACAGTCATTTATATGGAAAGACCGTTAAAAAAAGCAGAGTATACCATTCACATCGAA
GTTCCACCGAATCCTTTCTGGGCTTCCATTGGTCTATCTGTAGCACCGCTTCCATTAGGG
AGCGGAGTACAGTATGAGAGCTCGGTTTCTCTTGGATACTTAAATCAATCGTTTCAAAAT
GCAGTTATGGAGGGGATACGCTATGGCTGTGAACAAGGATTGTATGGTTGGAATGTGACG
GACTGTAAAATCTGTTTTAAGTATGGCTTATACTATAGCCCTGTTAGTACCCCAGCAGAT
TTTCGGATGCTTGCTCCTATTGTATTGGAACAAGTCTTAAAAAAAGCTGGAACAGAATTG
TTAGAGCCATATCTTAGTTTTAAAATTTATGCGCCACAGGAATATCTTTCACGAGCATAC
AACGATGCTCCTAAATATTGTGCGAACATCGTAGACACTCAATTGAAAAATAATGAGGTC
ATTCTTAGTGGAGAAATCCCTGCTCGGTGTATTCAAAAATATCGTAGTGATTTAACTTTC
TTTACAAATGGACGTAGTGTTTGTTTAACAGAGTTAAAAGGGTACCATGTTACTACCGGT
GAACCTGTTTGCCAGCCCCGTCGTCCAAATAGTCGGATAGATAAAGTACGATATATGTTC
AATAAAATAACTTAG
>86439|NG282|Neisseria_gonorrhoeae||:1-1935
ATGGAGGAAAATCACATGAAAATTATTAATATTGGAGTTTTAGCTCATGTTGATGCAGGA
AAAACTACCTTAACAGAAAGCTTATTATATAACAGTGGAGCGATTACAGAATTAGGAAGC
GTGGACAAAGGTACAACGAGGACGGATAATACGCTTTTAGAACGTCAGAGAGGAATTACA
ATTCAGACAGGAATAACCTCTTTTCAGTGGGAAAATACGAAGGTGAACATCATAGACACG
CCAGGACATATGGATTTCTTAGCAGAAGTATATCGTTCATTATCAGTTTTAGATGGGGCA
ATTCTACTGATTTCTGCAAAAGATGGCGTACAAGCACAAACTCGTATATTATTTCATGCA
CTTAGGAAAATGGGGATTCCCACAATCTTTTTTATCAATAAGATTGACCAAAATGGAATT
GATTTATCAACGGTTTATCAGGATATTAAAGAGAAACTTTCTGCCGAAATTGTAATCAAA
CAGAAGGTAGAACTGTATCCTAATATGTGTGTGACGAACTTTACCGAATCTGAACAATGG
GATATGGTAATAGAAGGAAATGATTACCTTTTGGAGAAATATACGTCTGGGAAATTATTG
GAAGCATTAGAACTCGAACAAGAGGAAAGCATAAGATTTCATAATTGTTCCCTGTTCCCT
GTTTATCACGGAAGTGCAAAAAACAATATAGGGATTGATAACCTTATAGAAGTGATTACG
AATAAATTTTATTCATCAACACATCGAGGTCAGTCTGAACTTTGCGGAAAAGTTTTCAAA
ATTGAGTATTCGGAAAAAAGACAGCGTCTTGCATATATACGTCTTTATAGTGGCGTACTG
CATTTGCGAGATCCGGTTAGAATATCGGAAAAGGAAAAAATAAAAATTACAGAAATGTAT
ACTTCAATAAATGGTGAATTATGTAAAATCGATAAGGCTTATTCCGGGGAAATTGTTATT
TTGCAGAATGAGTTTTTGAAGTTAAATAGTGTTCTTGGAGATACAAAGCTATTGCCACAG
AGAGAGAGAATTGAAAATCCCCTCCCTCTGCTGCAAACGACTGTTGAACCGAGCAAACCT
CAACAAAGGGAAATGTTACTTGATGCACTTTTAGAAATCTCCGACAGTGACCCGCTTCTG
CGATATTATGTGGATTCTGCGACACATGAAATCATACTTTCTTTCTTAGGGAAAGTACAA
ATGGAAGTGACTTGTGCTCTGCTGCAAGAAAAGTATCATGTGGAGATAGAAATAAAAGAG
CCTACAGTCATTTATATGGAAAGACCGTTAAAAAAAGCAGAGTATACCATTCACATCGAA
GTTCCACCGAATCCTTTCTGGGCTTCCATTGGTCTATCTGTAGCACCGCTTCCATTAGGG
AGCGGAGTACAGTATGAGAGCTCGGTTTCTCTTGGATACTTAAATCAATCGTTTCAAAAT
GCAGTTATGGAGGGGATACGCTATGGCTGTGAACAAGGATTGTATGGTTGGAATGTGACG
GACTGTAAAATCTGTTTTAAGTATGGCTTATACTATAGCCCTGTTAGTACCCCAGCAGAT
TTTCGGATGCTTGCTCCTATTGTATTGGAACAAGTCTTAAAAAAAGCTGGAACAGAATTG
TTAGAGCCATATCTTAGTTTTAAAATTTATGCGCCACAGGAATATCTTTCACGAGCATAC
AACGATGCTCCTAAATATTGTGCGAACATCGTAGACACTCAATTGAAAAATAATGAGGTC
ATTCTTAGTGGAGAAATCCCTGCTCGGTGTATTCAAAAATATCGTAGTGATTTAACTTTC
TTTACAAATGGACGTAGTGTTTGTTTAACAGAGTTAAAAGGGTACCATGTTACTACCGGT
GAACCTGTTTGCCAGCCCCGTCGTCCAAATAGTCGGATAGATAAAGTACGATATATGTTC
AATAAAATAACTTAG
>86440|NG283|Neisseria_gonorrhoeae||Neisseria_gonorrhoeae:1-1935
ATGGAGGAAAATCACATGAAAATTATTAATATTGGAGTTTTAGCTCATGTTGATGCAGGA
AAAACTACCTTAACAGAAAGCTTATTATATAACAGTGGAGCGATTACAGAATTAGGAAGC
GTGGACAAAGGTACAACGAGGACGGATAATACGCTTTTAGAACGTCAGAGAGGAATTACA
ATTCAGACAGGAATAACCTCTTTTCAGTGGGAAAATACGAAGGTGAACATCATAGACACG
CCAGGACATATGGATTTCTTAGCAGAAGTATATCGTTCATTATCAGTTTTAGATGGGGCA
ATTCTACTGATTTCTGCAAAAGATGGCGTACAAGCACAAACTCGTATATTATTTCATGCA
CTTAGGAAAATGGGGATTCCCACAATCTTTTTTATCAATAAGATTGACCAAAATGGAATT
GATTTATCAACGGTTTATCAGGATATTAAAGAGAAACTTTCTGCCGAAATTGTAATCAAA
CAGAAGGTAGAACTGTATCCTAATATGTGTGTGACGAACTTTACCGAATCTGAACAATGG
GATATGGTAATAGAAGGAAATGATTACCTTTTGGAGAAATATACGTCTGGGAAATTATTG
GAAGCATTAGAACTCGAACAAGAGGAAAGCATAAGATTTCATAATTGTTCCCTGTTCCCT
GTTTATCACGGAAGTGCAAAAAACAATATAGGGATTGATAACCTTATAGAAGTGATTACG
AATAAATTTTATTCATCAACACATCGAGGTCAGTCTGAACTTTGCGGAAAAGTTTTCAAA
ATTGAGTATTCGGAAAAAAGACAGCGTCTTGCATATATACGTCTTTATAGTGGCGTACTG
CATTTGCGAGATCCGGTTAGAATATCGGAAAAGGAAAAAATAAAAATTACAGAAATGTAT
ACTTCAATAAATGGTGAATTATGTAAAATCGATAAGGCTTATTCCGGGGAAATTGTTATT
TTGCAGAATGAGTTTTTGAAGTTAAATAGTGTTCTTGGAGATACAAAGCTATTGCCACAG
AGAGAGAGAATTGAAAATCCCCTCCCTCTGCTGCAAACGACTGTTGAACCGAGCAAACCT
CAACAAAGGGAAATGTTACTTGATGCACTTTTAGAAATCTCCGACAGTGACCCGCTTCTG
CGATATTATGTGGATTCTGCGACACATGAAATCATACTTTCTTTCTTAGGGAAAGTACAA
ATGGAAGTGACTTGTGCTCTGCTGCAAGAAAAGTATCATGTGGAGATAGAAATAAAAGAG
CCTACAGTCATTTATATGGAAAGACCGTTAAAAAAAGCAGAGTATACCATTCACATCGAA
GTTCCACCGAATCCTTTCTGGGCTTCCATTGGTCTATCTGTAGCACCGCTTCCATTAGGG
AGCGGAGTACAGTATGAGAGCTCGGTTTCTCTTGGATACTTAAATCAATCGTTTCAAAAT
GCAGTTATGGAGGGGATACGCTATGGCTGTGAACAAGGATTGTATGGTTGGAATGTGACG
GACTGTAAAATCTGTTTTAAGTATGGCTTATACTATAGCCCTGTTAGTACCCCAGCAGAT
TTTCGGATGCTTGCTCCTATTGTATTGGAACAAGTCTTAAAAAAAGCTGGAACAGAATTG
TTAGAGCCATATCTTAGTTTTAAAATTTATGCGCCACAGGAATATCTTTCACGAGCATAC
AACGATGCTCCTAAATATTGTGCGAACATCGTAGACACTCAATTGAAAAATAATGAGGTC
ATTCTTAGTGGAGAAATCCCTGCTCGGTGTATTCAAAAATATCGTAGTGATTTAACTTTC
TTTACAAATGGACGTAGTGTTTGTTTAACAGAGTTAAAAGGGTACCATGTTACTACCGGT
GAACCTGTTTGCCAGCCCCGTCGTCCAAATAGTCGGATAGATAAAGTACGATATATGTTC
AATAAAATAACTTAG
>86462|NG279|Neisseria_gonorrhoeae||Neisseria_gonorrhoeae:1-1935
ATGGAGGAAAATCACATGAAAATTATTAATATTGGAGTTTTAGCTCATGTTGATGCAGGA
AAAACTACCTTAACAGAAAGCTTATTATATAACAGTGGAGCGATTACAGAATTAGGAAGC
GTGGACAAAGGTACAACGAGGACGGATAATACGCTTTTAGAACGTCAGAGAGGAATTACA
ATTCAGACAGGAATAACCTCTTTTCAGTGGGAAAATACGAAGGTGAACATCATAGACACG
CCAGGACATATGGATTTCTTAGCAGAAGTATATCGTTCATTATCAGTTTTAGATGGGGCA
ATTCTACTGATTTCTGCAAAAGATGGCGTACAAGCACAAACTCGTATATTATTTCATGCA
CTTAGGAAAATGGGGATTCCCACAATCTTTTTTATCAATAAGATTGACCAAAATGGAATT
GATTTATCAACGGTTTATCAGGATATTAAAGAGAAACTTTCTGCCGAAATTGTAATCAAA
CAGAAGGTAGAACTGTATCCTAATATGTGTGTGACGAACTTTACCGAATCTGAACAATGG
GATATGGTAATAGAAGGAAATGATTACCTTTTGGAGAAATATACGTCTGGGAAATTATTG
GAAGCATTAGAACTCGAACAAGAGGAAAGCATAAGATTTCATAATTGTTCCCTGTTCCCT
GTTTATCACGGAAGTGCAAAAAACAATATAGGGATTGATAACCTTATAGAAGTGATTACG
AATAAATTTTATTCATCAACACATCGAGGTCAGTCTGAACTTTGCGGAAAAGTTTTCAAA
ATTGAGTATTCGGAAAAAAGACAGCGTCTTGCATATATACGTCTTTATAGTGGCGTACTG
CATTTGCGAGATCCGGTTAGAATATCGGAAAAGGAAAAAATAAAAATTACAGAAATGTAT
ACTTCAATAAATGGTGAATTATGTAAAATCGATAAGGCTTATTCCGGGGAAATTGTTATT
TTGCAGAATGAGTTTTTGAAGTTAAATAGTGTTCTTGGAGATACAAAGCTATTGCCACAG
AGAGAGAGAATTGAAAATCCCCTCCCTCTGCTGCAAACGACTGTTGAACCGAGCAAACCT
CAACAAAGGGAAATGTTACTTGATGCACTTTTAGAAATCTCCGACAGTGACCCGCTTCTG
CGATATTATGTGGATTCTGCGACACATGAAATCATACTTTCTTTCTTAGGGAAAGTACAA
ATGGAAGTGACTTGTGCTCTGCTGCAAGAAAAGTATCATGTGGAGATAGAAATAAAAGAG
CCTACAGTCATTTATATGGAAAGACCGTTAAAAAAAGCAGAGTATACCATTCACATCGAA
GTTCCACCGAATCCTTTCTGGGCTTCCATTGGTCTATCTGTAGCACCGCTTCCATTAGGG
AGCGGAGTACAGTATGAGAGCTCGGTTTCTCTTGGATACTTAAATCAATCGTTTCAAAAT
GCAGTTATGGAGGGGATACGCTATGGCTGTGAACAAGGATTGTATGGTTGGAATGTGACG
GACTGTAAAATCTGTTTTAAGTATGGCTTATACTATAGCCCTGTTAGTACCCCAGCAGAT
TTTCGGATGCTTGCTCCTATTGTATTGGAACAAGTCTTAAAAAAAGCTGGAACAGAATTG
TTAGAGCCATATCTTAGTTTTAAAATTTATGCGCCACAGGAATATCTTTCACGAGCATAC
AACGATGCTCCTAAATATTGTGCGAACATCGTAGACACTCAATTGAAAAATAATGAGGTC
ATTCTTAGTGGAGAAATCCCTGCTCGGTGTATTCAAAAATATCGTAGTGATTTAACTTTC
TTTACAAATGGACGTAGTGTTTGTTTAACAGAGTTAAAAGGGTACCATGTTACTACCGGT
GAACCTGTTTGCCAGCCCCGTCGTCCAAATAGTCGGATAGATAAAGTACGATATATGTTC
AATAAAATAACTTAG
>86463|NG276|Neisseria_gonorrhoeae||Neisseria_gonorrhoeae:1-1935
ATGGAGGAAAATCACATGAAAATTATTAATATTGGAGTTTTAGCTCATGTTGATGCAGGA
AAAACTACCTTAACAGAAAGCTTATTATATAACAGTGGAGCGATTACAGAATTAGGAAGC
GTGGACAAAGGTACAACGAGGACGGATAATACGCTTTTAGAACGTCAGAGAGGAATTACA
ATTCAGACAGGAATAACCTCTTTTCAGTGGGAAAATACGAAGGTGAACATCATAGACACG
CCAGGACATATGGATTTCTTAGCAGAAGTATATCGTTCATTATCAGTTTTAGATGGGGCA
ATTCTACTGATTTCTGCAAAAGATGGCGTACAAGCACAAACTCGTATATTATTTCATGCA
CTTAGGAAAATGGGGATTCCCACAATCTTTTTTATCAATAAGATTGACCAAAATGGAATT
GATTTATCAACGGTTTATCAGGATATTAAAGAGAAACTTTCTGCCGAAATTGTAATCAAA
CAGAAGGTAGAACTGTATCCTAATATGTGTGTGACGAACTTTACCGAATCTGAACAATGG
GATATGGTAATAGAAGGAAATGATTACCTTTTGGAGAAATATACGTCTGGGAAATTATTG
GAAGCATTAGAACTCGAACAAGAGGAAAGCATAAGATTTCATAATTGTTCCCTGTTCCCT
GTTTATCACGGAAGTGCAAAAAACAATATAGGGATTGATAACCTTATAGAAGTGATTACG
AATAAATTTTATTCATCAACACATCGAGGTCAGTCTGAACTTTGCGGAAAAGTTTTCAAA
ATTGAGTATTCGGAAAAAAGACAGCGTCTTGCATATATACGTCTTTATAGTGGCGTACTG
CATTTGCGAGATCCGGTTAGAATATCGGAAAAGGAAAAAATAAAAATTACAGAAATGTAT
ACTTCAATAAATGGTGAATTATGTAAAATCGATAAGGCTTATTCCGGGGAAATTGTTATT
TTGCAGAATGAGTTTTTGAAGTTAAATAGTGTTCTTGGAGATACAAAGCTATTGCCACAG
AGAGAGAGAATTGAAAATCCCCTCCCTCTGCTGCAAACGACTGTTGAACCGAGCAAACCT
CAACAAAGGGAAATGTTACTTGATGCACTTTTAGAAATCTCCGACAGTGACCCGCTTCTG
CGATATTATGTGGATTCTGCGACACATGAAATCATACTTTCTTTCTTAGGGAAAGTACAA
ATGGAAGTGACTTGTGCTCTGCTGCAAGAAAAGTATCATGTGGAGATAGAAATAAAAGAG
CCTACAGTCATTTATATGGAAAGACCGTTAAAAAAAGCAGAGTATACCATTCACATCGAA
GTTCCACCGAATCCTTTCTGGGCTTCCATTGGTCTATCTGTAGCACCGCTTCCATTAGGG
AGCGGAGTACAGTATGAGAGCTCGGTTTCTCTTGGATACTTAAATCAATCGTTTCAAAAT
GCAGTTATGGAGGGGATACGCTATGGCTGTGAACAAGGATTGTATGGTTGGAATGTGACG
GACTGTAAAATCTGTTTTAAGTATGGCTTATACTATAGCCCTGTTAGTACCCCAGCAGAT
TTTCGGATGCTTGCTCCTATTGTATTGGAACAAGTCTTAAAAAAAGCTGGAACAGAATTG
TTAGAGCCATATCTTAGTTTTAAAATTTATGCGCCACAGGAATATCTTTCACGAGCATAC
AACGATGCTCCTAAATATTGTGCGAACATCGTAGACACTCAATTGAAAAATAATGAGGTC
ATTCTTAGTGGAGAAATCCCTGCTCGGTGTATTCAAAAATATCGTAGTGATTTAACTTTC
TTTACAAATGGACGTAGTGTTTGTTTAACAGAGTTAAAAGGGTACCATGTTACTACCGGT
GAACCTGTTTGCCAGCCCCGTCGTCCAAATAGTCGGATAGATAAAGTACGATATATGTTC
AATAAAATAACTTAG
>86464|NG277|Neisseria_gonorrhoeae||Neisseria_gonorrhoeae:1-1935
ATGGAGGAAAATCACATGAAAATTATTAATATTGGAGTTTTAGCTCATGTTGATGCAGGA
AAAACTACCTTAACAGAAAGCTTATTATATAACAGTGGAGCGATTACAGAATTAGGAAGC
GTGGACAAAGGTACAACGAGGACGGATAATACGCTTTTAGAACGTCAGAGAGGAATTACA
ATTCAGACAGGAATAACCTCTTTTCAGTGGGAAAATACGAAGGTGAACATCATAGACACG
CCAGGACATATGGATTTCTTAGCAGAAGTATATCGTTCATTATCAGTTTTAGATGGGGCA
ATTCTACTGATTTCTGCAAAAGATGGCGTACAAGCACAAACTCGTATATTATTTCATGCA
CTTAGGAAAATGGGGATTCCCACAATCTTTTTTATCAATAAGATTGACCAAAATGGAATT
GATTTATCAACGGTTTATCAGGATATTAAAGAGAAACTTTCTGCCGAAATTGTAATCAAA
CAGAAGGTAGAACTGTATCCTAATATGTGTGTGACGAACTTTACCGAATCTGAACAATGG
GATATGGTAATAGAAGGAAATGATTACCTTTTGGAGAAATATACGTCTGGGAAATTATTG
GAAGCATTAGAACTCGAACAAGAGGAAAGCATAAGATTTCATAATTGTTCCCTGTTCCCT
GTTTATCACGGAAGTGCAAAAAACAATATAGGGATTGATAACCTTATAGAAGTGATTACG
AATAAATTTTATTCATCAACACATCGAGGTCAGTCTGAACTTTGCGGAAAAGTTTTCAAA
ATTGAGTATTCGGAAAAAAGACAGCGTCTTGCATATATACGTCTTTATAGTGGCGTACTG
CATTTGCGAGATCCGGTTAGAATATCGGAAAAGGAAAAAATAAAAATTACAGAAATGTAT
ACTTCAATAAATGGTGAATTATGTAAAATCGATAAGGCTTATTCCGGGGAAATTGTTATT
TTGCAGAATGAGTTTTTGAAGTTAAATAGTGTTCTTGGAGATACAAAGCTATTGCCACAG
AGAGAGAGAATTGAAAATCCCCTCCCTCTGCTGCAAACGACTGTTGAACCGAGCAAACCT
CAACAAAGGGAAATGTTACTTGATGCACTTTTAGAAATCTCCGACAGTGACCCGCTTCTG
CGATATTATGTGGATTCTGCGACACATGAAATCATACTTTCTTTCTTAGGGAAAGTACAA
ATGGAAGTGACTTGTGCTCTGCTGCAAGAAAAGTATCATGTGGAGATAGAAATAAAAGAG
CCTACAGTCATTTATATGGAAAGACCGTTAAAAAAAGCAGAGTATACCATTCACATCGAA
GTTCCACCGAATCCTTTCTGGGCTTCCATTGGTCTATCTGTAGCACCGCTTCCATTAGGG
AGCGGAGTACAGTATGAGAGCTCGGTTTCTCTTGGATACTTAAATCAATCGTTTCAAAAT
GCAGTTATGGAGGGGATACGCTATGGCTGTGAACAAGGATTGTATGGTTGGAATGTGACG
GACTGTAAAATCTGTTTTAAGTATGGCTTATACTATAGCCCTGTTAGTACCCCAGCAGAT
TTTCGGATGCTTGCTCCTATTGTATTGGAACAAGTCTTAAAAAAAGCTGGAACAGAATTG
TTAGAGCCATATCTTAGTTTTAAAATTTATGCGCCACAGGAATATCTTTCACGAGCATAC
AACGATGCTCCTAAATATTGTGCGAACATCGTAGACACTCAATTGAAAAATAATGAGGTC
ATTCTTAGTGGAGAAATCCCTGCTCGGTGTATTCAAAAATATCGTAGTGATTTAACTTTC
TTTACAAATGGACGTAGTGTTTGTTTAACAGAGTTAAAAGGGTACCATGTTACTACCGGT
GAACCTGTTTGCCAGCCCCGTCGTCCAAATAGTCGGATAGATAAAGTACGATATATGTTC
AATAAAATAACTTAG
>86556|AUSMDU00006787|Neisseria_gonorrhoeae|32|Neisseria_gonorrhoeae:1-1935
ATGGAGGAAAATCACATGAAAATTATTAATATTGGAGTTTTAGCTCATGTTGATGCAGGA
AAAACTACCTTAACAGAAAGCTTATTATATAACAGTGGAGCGATTACAGAATTAGGAAGC
GTGGACAAAGGTACAACGAGGACGGATAATACGCTTTTAGAACGTCAGAGAGGAATTACA
ATTCAGACAGGAATAACCTCTTTTCAGTGGGAAAATACGAAGGTGAACATCATAGACACG
CCAGGACATATGGATTTCTTAGCAGAAGTATATCGTTCATTATCAGTTTTAGATGGGGCA
ATTCTACTGATTTCTGCAAAAGATGGCGTACAAGCACAAACTCGTATATTATTTCATGCA
CTTAGGAAAATGGGGATTCCCACAATCTTTTTTATCAATAAGATTGACCAAAATGGAATT
GATTTATCAACGGTTTATCAGGATATTAAAGAGAAACTTTCTGCCGAAATTGTAATCAAA
CAGAAGGTAGAACTGTATCCTAATATGTGTGTGACGAACTTTACCGAATCTGAACAATGG
GATATGGTAATAGAAGGAAATGATTACCTTTTGGAGAAATATACGTCTGGGAAATTATTG
GAAGCATTAGAACTCGAACAAGAGGAAAGCATAAGATTTCATAATTGTTCCCTGTTCCCT
GTTTATCACGGAAGTGCAAAAAACAATATAGGGATTGATAACCTTATAGAAGTGATTACG
AATAAATTTTATTCATCAACACATCGAGGTCAGTCTGAACTTTGCGGAAAAGTTTTCAAA
ATTGAGTATTCGGAAAAAAGACAGCGTCTTGCATATATACGTCTTTATAGTGGCGTACTG
CATTTGCGAGATCCGGTTAGAATATCGGAAAAGGAAAAAATAAAAATTACAGAAATGTAT
ACTTCAATAAATGGTGAATTATGTAAAATCGATAAGGCTTATTCCGGGGAAATTGTTATT
TTGCAGAATGAGTTTTTGAAGTTAAATAGTGTTCTTGGAGATACAAAGCTATTGCCACAG
AGAGAGAGAATTGAAAATCCCCTCCCTCTGCTGCAAACGACTGTTGAACCGAGCAAACCT
CAACAAAGGGAAATGTTACTTGATGCACTTTTAGAAATCTCCGACAGTGACCCGCTTCTG
CGATATTATGTGGATTCTGCGACACATGAAATCATACTTTCTTTCTTAGGGAAAGTACAA
ATGGAAGTGACTTGTGCTCTGCTGCAAGAAAAGTATCATGTGGAGATAGAAATAAAAGAG
CCTACAGTCATTTATATGGAAAGACCGTTAAAAAAAGCAGAGTATACCATTCACATCGAA
GTTCCACCGAATCCTTTCTGGGCTTCCATTGGTCTATCTGTAGCACCGCTTCCATTAGGG
AGCGGAGTACAGTATGAGAGCTCGGTTTCTCTTGGATACTTAAATCAATCGTTTCAAAAT
GCAGTTATGGAGGGGATACGCTATGGCTGTGAACAAGGATTGTATGGTTGGAATGTGACG
GACTGTAAAATCTGTTTTAAGTATGGCTTATACTATAGCCCTGTTAGTACCCCAGCAGAT
TTTCGGATGCTTGCTCCTATTGTATTGGAACAAGTCTTAAAAAAAGCTGGAACAGAATTG
TTAGAGCCATATCTTAGTTTTAAAATTTATGCGCCACAGGAATATCTTTCACGAGCATAC
AACGATGCTCCTAAATATTGTGCGAACATCGTAGACACTCAATTGAAAAATAATGAGGTC
ATTCTTAGTGGAGAAATCCCTGCTCGGTGTATTCAAAAATATCGTAGTGATTTAACTTTC
TTTACAAATGGACGTAGTGTTTGTTTAACAGAGTTAAAAGGGTACCATGTTACTACCGGT
GAACCTGTTTGCCAGCCCCGTCGTCCAAATAGTCGGATAGATAAAGTACGATATATGTTC
AATAAAATAACTTAG
>86557|AUSMDU00006788|Neisseria_gonorrhoeae|32|Neisseria_gonorrhoeae:1-1935
ATGGAGGAAAATCACATGAAAATTATTAATATTGGAGTTTTAGCTCATGTTGATGCAGGA
AAAACTACCTTAACAGAAAGCTTATTATATAACAGTGGAGCGATTACAGAATTAGGAAGC
GTGGACAAAGGTACAACGAGGACGGATAATACGCTTTTAGAACGTCAGAGAGGAATTACA
ATTCAGACAGGAATAACCTCTTTTCAGTGGGAAAATACGAAGGTGAACATCATAGACACG
CCAGGACATATGGATTTCTTAGCAGAAGTATATCGTTCATTATCAGTTTTAGATGGGGCA
ATTCTACTGATTTCTGCAAAAGATGGCGTACAAGCACAAACTCGTATATTATTTCATGCA
CTTAGGAAAATGGGGATTCCCACAATCTTTTTTATCAATAAGATTGACCAAAATGGAATT
GATTTATCAACGGTTTATCAGGATATTAAAGAGAAACTTTCTGCCGAAATTGTAATCAAA
CAGAAGGTAGAACTGTATCCTAATATGTGTGTGACGAACTTTACCGAATCTGAACAATGG
GATATGGTAATAGAAGGAAATGATTACCTTTTGGAGAAATATACGTCTGGGAAATTATTG
GAAGCATTAGAACTCGAACAAGAGGAAAGCATAAGATTTCATAATTGTTCCCTGTTCCCT
GTTTATCACGGAAGTGCAAAAAACAATATAGGGATTGATAACCTTATAGAAGTGATTACG
AATAAATTTTATTCATCAACACATCGAGGTCAGTCTGAACTTTGCGGAAAAGTTTTCAAA
ATTGAGTATTCGGAAAAAAGACAGCGTCTTGCATATATACGTCTTTATAGTGGCGTACTG
CATTTGCGAGATCCGGTTAGAATATCGGAAAAGGAAAAAATAAAAATTACAGAAATGTAT
ACTTCAATAAATGGTGAATTATGTAAAATCGATAAGGCTTATTCCGGGGAAATTGTTATT
TTGCAGAATGAGTTTTTGAAGTTAAATAGTGTTCTTGGAGATACAAAGCTATTGCCACAG
AGAGAGAGAATTGAAAATCCCCTCCCTCTGCTGCAAACGACTGTTGAACCGAGCAAACCT
CAACAAAGGGAAATGTTACTTGATGCACTTTTAGAAATCTCCGACAGTGACCCGCTTCTG
CGATATTATGTGGATTCTGCGACACATGAAATCATACTTTCTTTCTTAGGGAAAGTACAA
ATGGAAGTGACTTGTGCTCTGCTGCAAGAAAAGTATCATGTGGAGATAGAAATAAAAGAG
CCTACAGTCATTTATATGGAAAGACCGTTAAAAAAAGCAGAGTATACCATTCACATCGAA
GTTCCACCGAATCCTTTCTGGGCTTCCATTGGTCTATCTGTAGCACCGCTTCCATTAGGG
AGCGGAGTACAGTATGAGAGCTCGGTTTCTCTTGGATACTTAAATCAATCGTTTCAAAAT
GCAGTTATGGAGGGGATACGCTATGGCTGTGAACAAGGATTGTATGGTTGGAATGTGACG
GACTGTAAAATCTGTTTTAAGTATGGCTTATACTATAGCCCTGTTAGTACCCCAGCAGAT
TTTCGGATGCTTGCTCCTATTGTATTGGAACAAGTCTTAAAAAAAGCTGGAACAGAATTG
TTAGAGCCATATCTTAGTTTTAAAATTTATGCGCCACAGGAATATCTTTCACGAGCATAC
AACGATGCTCCTAAATATTGTGCGAACATCGTAGACACTCAATTGAAAAATAATGAGGTC
ATTCTTAGTGGAGAAATCCCTGCTCGGTGTATTCAAAAATATCGTAGTGATTTAACTTTC
TTTACAAATGGACGTAGTGTTTGTTTAACAGAGTTAAAAGGGTACCATGTTACTACCGGT
GAACCTGTTTGCCAGCCCCGTCGTCCAAATAGTCGGATAGATAAAGTACGATATATGTTC
AATAAAATAACTTAG
>86572|AUSMDU00007082|Neisseria_gonorrhoeae|16|Neisseria_gonorrhoeae:1-1935
ATGGAGGAAAATCACATGAAAATTATTAATATTGGAGTTTTAGCTCATGTTGATGCAGGA
AAAACTACCTTAACAGAAAGCTTATTATATAACAGTGGAGCGATTACAGAATTAGGAAGC
GTGGACAAAGGTACAACGAGGACGGATAATACGCTTTTAGAACGTCAGAGAGGAATTACA
ATTCAGACAGGAATAACCTCTTTTCAGTGGGAAAATACGAAGGTGAACATCATAGACACG
CCAGGACATATGGATTTCTTAGCAGAAGTATATCGTTCATTATCAGTTTTAGATGGGGCA
ATTCTACTGATTTCTGCAAAAGATGGCGTACAAGCACAAACTCGTATATTATTTCATGCA
CTTAGGAAAATGGGGATTCCCACAATCTTTTTTATCAATAAGATTGACCAAAATGGAATT
GATTTATCAACGGTTTATCAGGATATTAAAGAGAAACTTTCTGCCGAAATTGTAATCAAA
CAGAAGGTAGAACTGTATCCTAATATGTGTGTGACGAACTTTACCGAATCTGAACAATGG
GATATGGTAATAGAAGGAAATGATTACCTTTTGGAGAAATATACGTCTGGGAAATTATTG
GAAGCATTAGAACTCGAACAAGAGGAAAGCATAAGATTTCATAATTGTTCCCTGTTCCCT
GTTTATCACGGAAGTGCAAAAAACAATATAGGGATTGATAACCTTATAGAAGTGATTACG
AATAAATTTTATTCATCAACACATCGAGGTCAGTCTGAACTTTGCGGAAAAGTTTTCAAA
ATTGAGTATTCGGAAAAAAGACAGCGTCTTGCATATATACGTCTTTATAGTGGCGTACTG
CATTTGCGAGATCCGGTTAGAATATCGGAAAAGGAAAAAATAAAAATTACAGAAATGTAT
ACTTCAATAAATGGTGAATTATGTAAAATCGATAAGGCTTATTCCGGGGAAATTGTTATT
TTGCAGAATGAGTTTTTGAAGTTAAATAGTGTTCTTGGAGATACAAAGCTATTGCCACAG
AGAGAGAGAATTGAAAATCCCCTCCCTCTGCTGCAAACGACTGTTGAACCGAGCAAACCT
CAACAAAGGGAAATGTTACTTGATGCACTTTTAGAAATCTCCGACAGTGACCCGCTTCTG
CGATATTATGTGGATTCTGCGACACATGAAATCATACTTTCTTTCTTAGGGAAAGTACAA
ATGGAAGTGACTTGTGCTCTGCTGCAAGAAAAGTATCATGTGGAGATAGAAATAAAAGAG
CCTACAGTCATTTATATGGAAAGACCGTTAAAAAAAGCAGAGTATACCATTCACATCGAA
GTTCCACCGAATCCTTTCTGGGCTTCCATTGGTCTATCTGTAGCACCGCTTCCATTAGGG
AGCGGAGTACAGTATGAGAGCTCGGTTTCTCTTGGATACTTAAATCAATCGTTTCAAAAT
GCAGTTATGGAGGGGATACGCTATGGCTGTGAACAAGGATTGTATGGTTGGAATGTGACG
GACTGTAAAATCTGTTTTAAGTATGGCTTATACTATAGCCCTGTTAGTACCCCAGCAGAT
TTTCGGATGCTTGCTCCTATTGTATTGGAACAAGTCTTAAAAAAAGCTGGAACAGAATTG
TTAGAGCCATATCTTAGTTTTAAAATTTATGCGCCACAGGAATATCTTTCACGAGCATAC
AACGATGCTCCTAAATATTGTGCGAACATCGTAGACACTCAATTGAAAAATAATGAGGTC
ATTCTTAGTGGAGAAATCCCTGCTCGGTGTATTCAAAAATATCGTAGTGATTTAACTTTC
TTTACAAATGGACGTAGTGTTTGTTTAACAGAGTTAAAAGGGTACCATGTTACTACCGGT
GAACCTGTTTGCCAGCCCCGTCGTCCAAATAGTCGGATAGATAAAGTACGATATATGTTC
AATAAAATAACTTAG
>86593|AUSMDU00006833|Neisseria_gonorrhoeae|32|Neisseria_gonorrhoeae:1-1935
ATGGAGGAAAATCACATGAAAATTATTAATATTGGAGTTTTAGCTCATGTTGATGCAGGA
AAAACTACCTTAACAGAAAGCTTATTATATAACAGTGGAGCGATTACAGAATTAGGAAGC
GTGGACAAAGGTACAACGAGGACGGATAATACGCTTTTAGAACGTCAGAGAGGAATTACA
ATTCAGACAGGAATAACCTCTTTTCAGTGGGAAAATACGAAGGTGAACATCATAGACACG
CCAGGACATATGGATTTCTTAGCAGAAGTATATCGTTCATTATCAGTTTTAGATGGGGCA
ATTCTACTGATTTCTGCAAAAGATGGCGTACAAGCACAAACTCGTATATTATTTCATGCA
CTTAGGAAAATGGGGATTCCCACAATCTTTTTTATCAATAAGATTGACCAAAATGGAATT
GATTTATCAACGGTTTATCAGGATATTAAAGAGAAACTTTCTGCCGAAATTGTAATCAAA
CAGAAGGTAGAACTGTATCCTAATATGTGTGTGACGAACTTTACCGAATCTGAACAATGG
GATATGGTAATAGAAGGAAATGATTACCTTTTGGAGAAATATACGTCTGGGAAATTATTG
GAAGCATTAGAACTCGAACAAGAGGAAAGCATAAGATTTCATAATTGTTCCCTGTTCCCT
GTTTATCACGGAAGTGCAAAAAACAATATAGGGATTGATAACCTTATAGAAGTGATTACG
AATAAATTTTATTCATCAACACATCGAGGTCAGTCTGAACTTTGCGGAAAAGTTTTCAAA
ATTGAGTATTCGGAAAAAAGACAGCGTCTTGCATATATACGTCTTTATAGTGGCGTACTG
CATTTGCGAGATCCGGTTAGAATATCGGAAAAGGAAAAAATAAAAATTACAGAAATGTAT
ACTTCAATAAATGGTGAATTATGTAAAATCGATAAGGCTTATTCCGGGGAAATTGTTATT
TTGCAGAATGAGTTTTTGAAGTTAAATAGTGTTCTTGGAGATACAAAGCTATTGCCACAG
AGAGAGAGAATTGAAAATCCCCTCCCTCTGCTGCAAACGACTGTTGAACCGAGCAAACCT
CAACAAAGGGAAATGTTACTTGATGCACTTTTAGAAATCTCCGACAGTGACCCGCTTCTG
CGATATTATGTGGATTCTGCGACACATGAAATCATACTTTCTTTCTTAGGGAAAGTACAA
ATGGAAGTGACTTGTGCTCTGCTGCAAGAAAAGTATCATGTGGAGATAGAAATAAAAGAG
CCTACAGTCATTTATATGGAAAGACCGTTAAAAAAAGCAGAGTATACCATTCACATCGAA
GTTCCACCGAATCCTTTCTGGGCTTCCATTGGTCTATCTGTAGCACCGCTTCCATTAGGG
AGCGGAGTACAGTATGAGAGCTCGGTTTCTCTTGGATACTTAAATCAATCGTTTCAAAAT
GCAGTTATGGAGGGGATACGCTATGGCTGTGAACAAGGATTGTATGGTTGGAATGTGACG
GACTGTAAAATCTGTTTTAAGTATGGCTTATACTATAGCCCTGTTAGTACCCCAGCAGAT
TTTCGGATGCTTGCTCCTATTGTATTGGAACAAGTCTTAAAAAAAGCTGGAACAGAATTG
TTAGAGCCATATCTTAGTTTTAAAATTTATGCGCCACAGGAATATCTTTCACGAGCATAC
AACGATGCTCCTAAATATTGTGCGAACATCGTAGACACTCAATTGAAAAATAATGAGGTC
ATTCTTAGTGGAGAAATCCCTGCTCGGTGTATTCAAAAATATCGTAGTGATTTAACTTTC
TTTACAAATGGACGTAGTGTTTGTTTAACAGAGTTAAAAGGGTACCATGTTACTACCGGT
GAACCTGTTTGCCAGCCCCGTCGTCCAAATAGTCGGATAGATAAAGTACGATATATGTTC
AATAAAATAACTTAG
>86617|AUSMDU00006931|Neisseria_gonorrhoeae|32|Neisseria_gonorrhoeae:1-1935
ATGGAGGAAAATCACATGAAAATTATTAATATTGGAGTTTTAGCTCATGTTGATGCAGGA
AAAACTACCTTAACAGAAAGCTTATTATATAACAGTGGAGCGATTACAGAATTAGGAAGC
GTGGACAAAGGTACAACGAGGACGGATAATACGCTTTTAGAACGTCAGAGAGGAATTACA
ATTCAGACAGGAATAACCTCTTTTCAGTGGGAAAATACGAAGGTGAACATCATAGACACG
CCAGGACATATGGATTTCTTAGCAGAAGTATATCGTTCATTATCAGTTTTAGATGGGGCA
ATTCTACTGATTTCTGCAAAAGATGGCGTACAAGCACAAACTCGTATATTATTTCATGCA
CTTAGGAAAATGGGGATTCCCACAATCTTTTTTATCAATAAGATTGACCAAAATGGAATT
GATTTATCAACGGTTTATCAGGATATTAAAGAGAAACTTTCTGCCGAAATTGTAATCAAA
CAGAAGGTAGAACTGTATCCTAATATGTGTGTGACGAACTTTACCGAATCTGAACAATGG
GATATGGTAATAGAAGGAAATGATTACCTTTTGGAGAAATATACGTCTGGGAAATTATTG
GAAGCATTAGAACTCGAACAAGAGGAAAGCATAAGATTTCATAATTGTTCCCTGTTCCCT
GTTTATCACGGAAGTGCAAAAAACAATATAGGGATTGATAACCTTATAGAAGTGATTACG
AATAAATTTTATTCATCAACACATCGAGGTCAGTCTGAACTTTGCGGAAAAGTTTTCAAA
ATTGAGTATTCGGAAAAAAGACAGCGTCTTGCATATATACGTCTTTATAGTGGCGTACTG
CATTTGCGAGATCCGGTTAGAATATCGGAAAAGGAAAAAATAAAAATTACAGAAATGTAT
ACTTCAATAAATGGTGAATTATGTAAAATCGATAAGGCTTATTCCGGGGAAATTGTTATT
TTGCAGAATGAGTTTTTGAAGTTAAATAGTGTTCTTGGAGATACAAAGCTATTGCCACAG
AGAGAGAGAATTGAAAATCCCCTCCCTCTGCTGCAAACGACTGTTGAACCGAGCAAACCT
CAACAAAGGGAAATGTTACTTGATGCACTTTTAGAAATCTCCGACAGTGACCCGCTTCTG
CGATATTATGTGGATTCTGCGACACATGAAATCATACTTTCTTTCTTAGGGAAAGTACAA
ATGGAAGTGACTTGTGCTCTGCTGCAAGAAAAGTATCATGTGGAGATAGAAATAAAAGAG
CCTACAGTCATTTATATGGAAAGACCGTTAAAAAAAGCAGAGTATACCATTCACATCGAA
GTTCCACCGAATCCTTTCTGGGCTTCCATTGGTCTATCTGTAGCACCGCTTCCATTAGGG
AGCGGAGTACAGTATGAGAGCTCGGTTTCTCTTGGATACTTAAATCAATCGTTTCAAAAT
GCAGTTATGGAGGGGATACGCTATGGCTGTGAACAAGGATTGTATGGTTGGAATGTGACG
GACTGTAAAATCTGTTTTAAGTATGGCTTATACTATAGCCCTGTTAGTACCCCAGCAGAT
TTTCGGATGCTTGCTCCTATTGTATTGGAACAAGTCTTAAAAAAAGCTGGAACAGAATTG
TTAGAGCCATATCTTAGTTTTAAAATTTATGCGCCACAGGAATATCTTTCACGAGCATAC
AACGATGCTCCTAAATATTGTGCGAACATCGTAGACACTCAATTGAAAAATAATGAGGTC
ATTCTTAGTGGAGAAATCCCTGCTCGGTGTATTCAAAAATATCGTAGTGATTTAACTTTC
TTTACAAATGGACGTAGTGTTTGTTTAACAGAGTTAAAAGGGTACCATGTTACTACCGGT
GAACCTGTTTGCCAGCCCCGTCGTCCAAATAGTCGGATAGATAAAGTACGATATATGTTC
AATAAAATAACTTAG
>86619|AUSMDU00006929|Neisseria_gonorrhoeae|16|Neisseria_gonorrhoeae:1-1935
ATGGAGGAAAATCACATGAAAATTATTAATATTGGAGTTTTAGCTCATGTTGATGCAGGA
AAAACTACCTTAACAGAAAGCTTATTATATAACAGTGGAGCGATTACAGAATTAGGAAGC
GTGGACAAAGGTACAACGAGGACGGATAATACGCTTTTAGAACGTCAGAGAGGAATTACA
ATTCAGACAGGAATAACCTCTTTTCAGTGGGAAAATACGAAGGTGAACATCATAGACACG
CCAGGACATATGGATTTCTTAGCAGAAGTATATCGTTCATTATCAGTTTTAGATGGGGCA
ATTCTACTGATTTCTGCAAAAGATGGCGTACAAGCACAAACTCGTATATTATTTCATGCA
CTTAGGAAAATGGGGATTCCCACAATCTTTTTTATCAATAAGATTGACCAAAATGGAATT
GATTTATCAACGGTTTATCAGGATATTAAAGAGAAACTTTCTGCCGAAATTGTAATCAAA
CAGAAGGTAGAACTGTATCCTAATATGTGTGTGACGAACTTTACCGAATCTGAACAATGG
GATATGGTAATAGAAGGAAATGATTACCTTTTGGAGAAATATACGTCTGGGAAATTATTG
GAAGCATTAGAACTCGAACAAGAGGAAAGCATAAGATTTCATAATTGTTCCCTGTTCCCT
GTTTATCACGGAAGTGCAAAAAACAATATAGGGATTGATAACCTTATAGAAGTGATTACG
AATAAATTTTATTCATCAACACATCGAGGTCAGTCTGAACTTTGCGGAAAAGTTTTCAAA
ATTGAGTATTCGGAAAAAAGACAGCGTCTTGCATATATACGTCTTTATAGTGGCGTACTG
CATTTGCGAGATCCGGTTAGAATATCGGAAAAGGAAAAAATAAAAATTACAGAAATGTAT
ACTTCAATAAATGGTGAATTATGTAAAATCGATAAGGCTTATTCCGGGGAAATTGTTATT
TTGCAGAATGAGTTTTTGAAGTTAAATAGTGTTCTTGGAGATACAAAGCTATTGCCACAG
AGAGAGAGAATTGAAAATCCCCTCCCTCTGCTGCAAACGACTGTTGAACCGAGCAAACCT
CAACAAAGGGAAATGTTACTTGATGCACTTTTAGAAATCTCCGACAGTGACCCGCTTCTG
CGATATTATGTGGATTCTGCGACACATGAAATCATACTTTCTTTCTTAGGGAAAGTACAA
ATGGAAGTGACTTGTGCTCTGCTGCAAGAAAAGTATCATGTGGAGATAGAAATAAAAGAG
CCTACAGTCATTTATATGGAAAGACCGTTAAAAAAAGCAGAGTATACCATTCACATCGAA
GTTCCACCGAATCCTTTCTGGGCTTCCATTGGTCTATCTGTAGCACCGCTTCCATTAGGG
AGCGGAGTACAGTATGAGAGCTCGGTTTCTCTTGGATACTTAAATCAATCGTTTCAAAAT
GCAGTTATGGAGGGGATACGCTATGGCTGTGAACAAGGATTGTATGGTTGGAATGTGACG
GACTGTAAAATCTGTTTTAAGTATGGCTTATACTATAGCCCTGTTAGTACCCCAGCAGAT
TTTCGGATGCTTGCTCCTATTGTATTGGAACAAGTCTTAAAAAAAGCTGGAACAGAATTG
TTAGAGCCATATCTTAGTTTTAAAATTTATGCGCCACAGGAATATCTTTCACGAGCATAC
AACGATGCTCCTAAATATTGTGCGAACATCGTAGACACTCAATTGAAAAATAATGAGGTC
ATTCTTAGTGGAGAAATCCCTGCTCGGTGTATTCAAAAATATCGTAGTGATTTAACTTTC
TTTACAAATGGACGTAGTGTTTGTTTAACAGAGTTAAAAGGGTACCATGTTACTACCGGT
GAACCTGTTTGCCAGCCCCGTCGTCCAAATAGTCGGATAGATAAAGTACGATATATGTTC
AATAAAATAACTTAG
>86625|AUSMDU00006933|Neisseria_gonorrhoeae|16|Neisseria_gonorrhoeae:1-1935
ATGGAGGAAAATCACATGAAAATTATTAATATTGGAGTTTTAGCTCATGTTGATGCAGGA
AAAACTACCTTAACAGAAAGCTTATTATATAACAGTGGAGCGATTACAGAATTAGGAAGC
GTGGACAAAGGTACAACGAGGACGGATAATACGCTTTTAGAACGTCAGAGAGGAATTACA
ATTCAGACAGGAATAACCTCTTTTCAGTGGGAAAATACGAAGGTGAACATCATAGACACG
CCAGGACATATGGATTTCTTAGCAGAAGTATATCGTTCATTATCAGTTTTAGATGGGGCA
ATTCTACTGATTTCTGCAAAAGATGGCGTACAAGCACAAACTCGTATATTATTTCATGCA
CTTAGGAAAATGGGGATTCCCACAATCTTTTTTATCAATAAGATTGACCAAAATGGAATT
GATTTATCAACGGTTTATCAGGATATTAAAGAGAAACTTTCTGCCGAAATTGTAATCAAA
CAGAAGGTAGAACTGTATCCTAATATGTGTGTGACGAACTTTACCGAATCTGAACAATGG
GATATGGTAATAGAAGGAAATGATTACCTTTTGGAGAAATATACGTCTGGGAAATTATTG
GAAGCATTAGAACTCGAACAAGAGGAAAGCATAAGATTTCATAATTGTTCCCTGTTCCCT
GTTTATCACGGAAGTGCAAAAAACAATATAGGGATTGATAACCTTATAGAAGTGATTACG
AATAAATTTTATTCATCAACACATCGAGGTCAGTCTGAACTTTGCGGAAAAGTTTTCAAA
ATTGAGTATTCGGAAAAAAGACAGCGTCTTGCATATATACGTCTTTATAGTGGCGTACTG
CATTTGCGAGATCCGGTTAGAATATCGGAAAAGGAAAAAATAAAAATTACAGAAATGTAT
ACTTCAATAAATGGTGAATTATGTAAAATCGATAAGGCTTATTCCGGGGAAATTGTTATT
TTGCAGAATGAGTTTTTGAAGTTAAATAGTGTTCTTGGAGATACAAAGCTATTGCCACAG
AGAGAGAGAATTGAAAATCCCCTCCCTCTGCTGCAAACGACTGTTGAACCGAGCAAACCT
CAACAAAGGGAAATGTTACTTGATGCACTTTTAGAAATCTCCGACAGTGACCCGCTTCTG
CGATATTATGTGGATTCTGCGACACATGAAATCATACTTTCTTTCTTAGGGAAAGTACAA
ATGGAAGTGACTTGTGCTCTGCTGCAAGAAAAGTATCATGTGGAGATAGAAATAAAAGAG
CCTACAGTCATTTATATGGAAAGACCGTTAAAAAAAGCAGAGTATACCATTCACATCGAA
GTTCCACCGAATCCTTTCTGGGCTTCCATTGGTCTATCTGTAGCACCGCTTCCATTAGGG
AGCGGAGTACAGTATGAGAGCTCGGTTTCTCTTGGATACTTAAATCAATCGTTTCAAAAT
GCAGTTATGGAGGGGATACGCTATGGCTGTGAACAAGGATTGTATGGTTGGAATGTGACG
GACTGTAAAATCTGTTTTAAGTATGGCTTATACTATAGCCCTGTTAGTACCCCAGCAGAT
TTTCGGATGCTTGCTCCTATTGTATTGGAACAAGTCTTAAAAAAAGCTGGAACAGAATTG
TTAGAGCCATATCTTAGTTTTAAAATTTATGCGCCACAGGAATATCTTTCACGAGCATAC
AACGATGCTCCTAAATATTGTGCGAACATCGTAGACACTCAATTGAAAAATAATGAGGTC
ATTCTTAGTGGAGAAATCCCTGCTCGGTGTATTCAAAAATATCGTAGTGATTTAACTTTC
TTTACAAATGGACGTAGTGTTTGTTTAACAGAGTTAAAAGGGTACCATGTTACTACCGGT
GAACCTGTTTGCCAGCCCCGTCGTCCAAATAGTCGGATAGATAAAGTACGATATATGTTC
AATAAAATAACTTAG
>86667|AUSMDU00004485|Neisseria_gonorrhoeae|32|Neisseria_gonorrhoeae:1-1935
ATGGAGGAAAATCACATGAAAATTATTAATATTGGAGTTTTAGCTCATGTTGATGCAGGA
AAAACTACCTTAACAGAAAGCTTATTATATAACAGTGGAGCGATTACAGAATTAGGAAGC
GTGGACAAAGGTACAACGAGGACGGATAATACGCTTTTAGAACGTCAGAGAGGAATTACA
ATTCAGACAGGAATAACCTCTTTTCAGTGGGAAAATACGAAGGTGAACATCATAGACACG
CCAGGACATATGGATTTCTTAGCAGAAGTATATCGTTCATTATCAGTTTTAGATGGGGCA
ATTCTACTGATTTCTGCAAAAGATGGCGTACAAGCACAAACTCGTATATTATTTCATGCA
CTTAGGAAAATGGGGATTCCCACAATCTTTTTTATCAATAAGATTGACCAAAATGGAATT
GATTTATCAACGGTTTATCAGGATATTAAAGAGAAACTTTCTGCCGAAATTGTAATCAAA
CAGAAGGTAGAACTGTATCCTAATATGTGTGTGACGAACTTTACCGAATCTGAACAATGG
GATATGGTAATAGAAGGAAATGATTACCTTTTGGAGAAATATACGTCTGGGAAATTATTG
GAAGCATTAGAACTCGAACAAGAGGAAAGCATAAGATTTCATAATTGTTCCCTGTTCCCT
GTTTATCACGGAAGTGCAAAAAACAATATAGGGATTGATAACCTTATAGAAGTGATTACG
AATAAATTTTATTCATCAACACATCGAGGTCAGTCTGAACTTTGCGGAAAAGTTTTCAAA
ATTGAGTATTCGGAAAAAAGACAGCGTCTTGCATATATACGTCTTTATAGTGGCGTACTG
CATTTGCGAGATCCGGTTAGAATATCGGAAAAGGAAAAAATAAAAATTACAGAAATGTAT
ACTTCAATAAATGGTGAATTATGTAAAATCGATAAGGCTTATTCCGGGGAAATTGTTATT
TTGCAGAATGAGTTTTTGAAGTTAAATAGTGTTCTTGGAGATACAAAGCTATTGCCACAG
AGAGAGAGAATTGAAAATCCCCTCCCTCTGCTGCAAACGACTGTTGAACCGAGCAAACCT
CAACAAAGGGAAATGTTACTTGATGCACTTTTAGAAATCTCCGACAGTGACCCGCTTCTG
CGATATTATGTGGATTCTGCGACACATGAAATCATACTTTCTTTCTTAGGGAAAGTACAA
ATGGAAGTGACTTGTGCTCTGCTGCAAGAAAAGTATCATGTGGAGATAGAAATAAAAGAG
CCTACAGTCATTTATATGGAAAGACCGTTAAAAAAAGCAGAGTATACCATTCACATCGAA
GTTCCACCGAATCCTTTCTGGGCTTCCATTGGTCTATCTGTAGCACCGCTTCCATTAGGG
AGCGGAGTACAGTATGAGAGCTCGGTTTCTCTTGGATACTTAAATCAATCGTTTCAAAAT
GCAGTTATGGAGGGGATACGCTATGGCTGTGAACAAGGATTGTATGGTTGGAATGTGACG
GACTGTAAAATCTGTTTTAAGTATGGCTTATACTATAGCCCTGTTAGTACCCCAGCAGAT
TTTCGGATGCTTGCTCCTATTGTATTGGAACAAGTCTTAAAAAAAGCTGGAACAGAATTG
TTAGAGCCATATCTTAGTTTTAAAATTTATGCGCCACAGGAATATCTTTCACGAGCATAC
AACGATGCTCCTAAATATTGTGCGAACATCGTAGACACTCAATTGAAAAATAATGAGGTC
ATTCTTAGTGGAGAAATCCCTGCTCGGTGTATTCAAAAATATCGTAGTGATTTAACTTTC
TTTACAAATGGACGTAGTGTTTGTTTAACAGAGTTAAAAGGGTACCATGTTACTACCGGT
GAACCTGTTTGCCAGCCCCGTCGTCCAAATAGTCGGATAGATAAAGTACGATATATGTTC
AATAAAATAACTTAG
>86670|AUSMDU00006784|Neisseria_gonorrhoeae|32|Neisseria_gonorrhoeae:1-1935
ATGGAGGAAAATCACATGAAAATTATTAATATTGGAGTTTTAGCTCATGTTGATGCAGGA
AAAACTACCTTAACAGAAAGCTTATTATATAACAGTGGAGCGATTACAGAATTAGGAAGC
GTGGACAAAGGTACAACGAGGACGGATAATACGCTTTTAGAACGTCAGAGAGGAATTACA
ATTCAGACAGGAATAACCTCTTTTCAGTGGGAAAATACGAAGGTGAACATCATAGACACG
CCAGGACATATGGATTTCTTAGCAGAAGTATATCGTTCATTATCAGTTTTAGATGGGGCA
ATTCTACTGATTTCTGCAAAAGATGGCGTACAAGCACAAACTCGTATATTATTTCATGCA
CTTAGGAAAATGGGGATTCCCACAATCTTTTTTATCAATAAGATTGACCAAAATGGAATT
GATTTATCAACGGTTTATCAGGATATTAAAGAGAAACTTTCTGCCGAAATTGTAATCAAA
CAGAAGGTAGAACTGTATCCTAATATGTGTGTGACGAACTTTACCGAATCTGAACAATGG
GATATGGTAATAGAAGGAAATGATTACCTTTTGGAGAAATATACGTCTGGGAAATTATTG
GAAGCATTAGAACTCGAACAAGAGGAAAGCATAAGATTTCATAATTGTTCCCTGTTCCCT
GTTTATCACGGAAGTGCAAAAAACAATATAGGGATTGATAACCTTATAGAAGTGATTACG
AATAAATTTTATTCATCAACACATCGAGGTCAGTCTGAACTTTGCGGAAAAGTTTTCAAA
ATTGAGTATTCGGAAAAAAGACAGCGTCTTGCATATATACGTCTTTATAGTGGCGTACTG
CATTTGCGAGATCCGGTTAGAATATCGGAAAAGGAAAAAATAAAAATTACAGAAATGTAT
ACTTCAATAAATGGTGAATTATGTAAAATCGATAAGGCTTATTCCGGGGAAATTGTTATT
TTGCAGAATGAGTTTTTGAAGTTAAATAGTGTTCTTGGAGATACAAAGCTATTGCCACAG
AGAGAGAGAATTGAAAATCCCCTCCCTCTGCTGCAAACGACTGTTGAACCGAGCAAACCT
CAACAAAGGGAAATGTTACTTGATGCACTTTTAGAAATCTCCGACAGTGACCCGCTTCTG
CGATATTATGTGGATTCTGCGACACATGAAATCATACTTTCTTTCTTAGGGAAAGTACAA
ATGGAAGTGACTTGTGCTCTGCTGCAAGAAAAGTATCATGTGGAGATAGAAATAAAAGAG
CCTACAGTCATTTATATGGAAAGACCGTTAAAAAAAGCAGAGTATACCATTCACATCGAA
GTTCCACCGAATCCTTTCTGGGCTTCCATTGGTCTATCTGTAGCACCGCTTCCATTAGGG
AGCGGAGTACAGTATGAGAGCTCGGTTTCTCTTGGATACTTAAATCAATCGTTTCAAAAT
GCAGTTATGGAGGGGATACGCTATGGCTGTGAACAAGGATTGTATGGTTGGAATGTGACG
GACTGTAAAATCTGTTTTAAGTATGGCTTATACTATAGCCCTGTTAGTACCCCAGCAGAT
TTTCGGATGCTTGCTCCTATTGTATTGGAACAAGTCTTAAAAAAAGCTGGAACAGAATTG
TTAGAGCCATATCTTAGTTTTAAAATTTATGCGCCACAGGAATATCTTTCACGAGCATAC
AACGATGCTCCTAAATATTGTGCGAACATCGTAGACACTCAATTGAAAAATAATGAGGTC
ATTCTTAGTGGAGAAATCCCTGCTCGGTGTATTCAAAAATATCGTAGTGATTTAACTTTC
TTTACAAATGGACGTAGTGTTTGTTTAACAGAGTTAAAAGGGTACCATGTTACTACCGGT
GAACCTGTTTGCCAGCCCCGTCGTCCAAATAGTCGGATAGATAAAGTACGATATATGTTC
AATAAAATAACTTAG
>86680|AUSMDU00006875|Neisseria_gonorrhoeae|16|Neisseria_gonorrhoeae:1-1935
ATGGAGGAAAATCACATGAAAATTATTAATATTGGAGTTTTAGCTCATGTTGATGCAGGA
AAAACTACCTTAACAGAAAGCTTATTATATAACAGTGGAGCGATTACAGAATTAGGAAGC
GTGGACAAAGGTACAACGAGGACGGATAATACGCTTTTAGAACGTCAGAGAGGAATTACA
ATTCAGACAGGAATAACCTCTTTTCAGTGGGAAAATACGAAGGTGAACATCATAGACACG
CCAGGACATATGGATTTCTTAGCAGAAGTATATCGTTCATTATCAGTTTTAGATGGGGCA
ATTCTACTGATTTCTGCAAAAGATGGCGTACAAGCACAAACTCGTATATTATTTCATGCA
CTTAGGAAAATGGGGATTCCCACAATCTTTTTTATCAATAAGATTGACCAAAATGGAATT
GATTTATCAACGGTTTATCAGGATATTAAAGAGAAACTTTCTGCCGAAATTGTAATCAAA
CAGAAGGTAGAACTGTATCCTAATATGTGTGTGACGAACTTTACCGAATCTGAACAATGG
GATATGGTAATAGAAGGAAATGATTACCTTTTGGAGAAATATACGTCTGGGAAATTATTG
GAAGCATTAGAACTCGAACAAGAGGAAAGCATAAGATTTCATAATTGTTCCCTGTTCCCT
GTTTATCACGGAAGTGCAAAAAACAATATAGGGATTGATAACCTTATAGAAGTGATTACG
AATAAATTTTATTCATCAACACATCGAGGTCAGTCTGAACTTTGCGGAAAAGTTTTCAAA
ATTGAGTATTCGGAAAAAAGACAGCGTCTTGCATATATACGTCTTTATAGTGGCGTACTG
CATTTGCGAGATCCGGTTAGAATATCGGAAAAGGAAAAAATAAAAATTACAGAAATGTAT
ACTTCAATAAATGGTGAATTATGTAAAATCGATAAGGCTTATTCCGGGGAAATTGTTATT
TTGCAGAATGAGTTTTTGAAGTTAAATAGTGTTCTTGGAGATACAAAGCTATTGCCACAG
AGAGAGAGAATTGAAAATCCCCTCCCTCTGCTGCAAACGACTGTTGAACCGAGCAAACCT
CAACAAAGGGAAATGTTACTTGATGCACTTTTAGAAATCTCCGACAGTGACCCGCTTCTG
CGATATTATGTGGATTCTGCGACACATGAAATCATACTTTCTTTCTTAGGGAAAGTACAA
ATGGAAGTGACTTGTGCTCTGCTGCAAGAAAAGTATCATGTGGAGATAGAAATAAAAGAG
CCTACAGTCATTTATATGGAAAGACCGTTAAAAAAAGCAGAGTATACCATTCACATCGAA
GTTCCACCGAATCCTTTCTGGGCTTCCATTGGTCTATCTGTAGCACCGCTTCCATTAGGG
AGCGGAGTACAGTATGAGAGCTCGGTTTCTCTTGGATACTTAAATCAATCGTTTCAAAAT
GCAGTTATGGAGGGGATACGCTATGGCTGTGAACAAGGATTGTATGGTTGGAATGTGACG
GACTGTAAAATCTGTTTTAAGTATGGCTTATACTATAGCCCTGTTAGTACCCCAGCAGAT
TTTCGGATGCTTGCTCCTATTGTATTGGAACAAGTCTTAAAAAAAGCTGGAACAGAATTG
TTAGAGCCATATCTTAGTTTTAAAATTTATGCGCCACAGGAATATCTTTCACGAGCATAC
AACGATGCTCCTAAATATTGTGCGAACATCGTAGACACTCAATTGAAAAATAATGAGGTC
ATTCTTAGTGGAGAAATCCCTGCTCGGTGTATTCAAAAATATCGTAGTGATTTAACTTTC
TTTACAAATGGACGTAGTGTTTGTTTAACAGAGTTAAAAGGGTACCATGTTACTACCGGT
GAACCTGTTTGCCAGCCCCGTCGTCCAAATAGTCGGATAGATAAAGTACGATATATGTTC
AATAAAATAACTTAG
>86681|AUSMDU00006868|Neisseria_gonorrhoeae|32|Neisseria_gonorrhoeae:1-1935
ATGGAGGAAAATCACATGAAAATTATTAATATTGGAGTTTTAGCTCATGTTGATGCAGGA
AAAACTACCTTAACAGAAAGCTTATTATATAACAGTGGAGCGATTACAGAATTAGGAAGC
GTGGACAAAGGTACAACGAGGACGGATAATACGCTTTTAGAACGTCAGAGAGGAATTACA
ATTCAGACAGGAATAACCTCTTTTCAGTGGGAAAATACGAAGGTGAACATCATAGACACG
CCAGGACATATGGATTTCTTAGCAGAAGTATATCGTTCATTATCAGTTTTAGATGGGGCA
ATTCTACTGATTTCTGCAAAAGATGGCGTACAAGCACAAACTCGTATATTATTTCATGCA
CTTAGGAAAATGGGGATTCCCACAATCTTTTTTATCAATAAGATTGACCAAAATGGAATT
GATTTATCAACGGTTTATCAGGATATTAAAGAGAAACTTTCTGCCGAAATTGTAATCAAA
CAGAAGGTAGAACTGTATCCTAATATGTGTGTGACGAACTTTACCGAATCTGAACAATGG
GATATGGTAATAGAAGGAAATGATTACCTTTTGGAGAAATATACGTCTGGGAAATTATTG
GAAGCATTAGAACTCGAACAAGAGGAAAGCATAAGATTTCATAATTGTTCCCTGTTCCCT
GTTTATCACGGAAGTGCAAAAAACAATATAGGGATTGATAACCTTATAGAAGTGATTACG
AATAAATTTTATTCATCAACACATCGAGGTCAGTCTGAACTTTGCGGAAAAGTTTTCAAA
ATTGAGTATTCGGAAAAAAGACAGCGTCTTGCATATATACGTCTTTATAGTGGCGTACTG
CATTTGCGAGATCCGGTTAGAATATCGGAAAAGGAAAAAATAAAAATTACAGAAATGTAT
ACTTCAATAAATGGTGAATTATGTAAAATCGATAAGGCTTATTCCGGGGAAATTGTTATT
TTGCAGAATGAGTTTTTGAAGTTAAATAGTGTTCTTGGAGATACAAAGCTATTGCCACAG
AGAGAGAGAATTGAAAATCCCCTCCCTCTGCTGCAAACGACTGTTGAACCGAGCAAACCT
CAACAAAGGGAAATGTTACTTGATGCACTTTTAGAAATCTCCGACAGTGACCCGCTTCTG
CGATATTATGTGGATTCTGCGACACATGAAATCATACTTTCTTTCTTAGGGAAAGTACAA
ATGGAAGTGACTTGTGCTCTGCTGCAAGAAAAGTATCATGTGGAGATAGAAATAAAAGAG
CCTACAGTCATTTATATGGAAAGACCGTTAAAAAAAGCAGAGTATACCATTCACATCGAA
GTTCCACCGAATCCTTTCTGGGCTTCCATTGGTCTATCTGTAGCACCGCTTCCATTAGGG
AGCGGAGTACAGTATGAGAGCTCGGTTTCTCTTGGATACTTAAATCAATCGTTTCAAAAT
GCAGTTATGGAGGGGATACGCTATGGCTGTGAACAAGGATTGTATGGTTGGAATGTGACG
GACTGTAAAATCTGTTTTAAGTATGGCTTATACTATAGCCCTGTTAGTACCCCAGCAGAT
TTTCGGATGCTTGCTCCTATTGTATTGGAACAAGTCTTAAAAAAAGCTGGAACAGAATTG
TTAGAGCCATATCTTAGTTTTAAAATTTATGCGCCACAGGAATATCTTTCACGAGCATAC
AACGATGCTCCTAAATATTGTGCGAACATCGTAGACACTCAATTGAAAAATAATGAGGTC
ATTCTTAGTGGAGAAATCCCTGCTCGGTGTATTCAAAAATATCGTAGTGATTTAACTTTC
TTTACAAATGGACGTAGTGTTTGTTTAACAGAGTTAAAAGGGTACCATGTTACTACCGGT
GAACCTGTTTGCCAGCCCCGTCGTCCAAATAGTCGGATAGATAAAGTACGATATATGTTC
AATAAAATAACTTAG
>86682|AUSMDU00006869|Neisseria_gonorrhoeae|16|Neisseria_gonorrhoeae:1-1935
ATGGAGGAAAATCACATGAAAATTATTAATATTGGAGTTTTAGCTCATGTTGATGCAGGA
AAAACTACCTTAACAGAAAGCTTATTATATAACAGTGGAGCGATTACAGAATTAGGAAGC
GTGGACAAAGGTACAACGAGGACGGATAATACGCTTTTAGAACGTCAGAGAGGAATTACA
ATTCAGACAGGAATAACCTCTTTTCAGTGGGAAAATACGAAGGTGAACATCATAGACACG
CCAGGACATATGGATTTCTTAGCAGAAGTATATCGTTCATTATCAGTTTTAGATGGGGCA
ATTCTACTGATTTCTGCAAAAGATGGCGTACAAGCACAAACTCGTATATTATTTCATGCA
CTTAGGAAAATGGGGATTCCCACAATCTTTTTTATCAATAAGATTGACCAAAATGGAATT
GATTTATCAACGGTTTATCAGGATATTAAAGAGAAACTTTCTGCCGAAATTGTAATCAAA
CAGAAGGTAGAACTGTATCCTAATATGTGTGTGACGAACTTTACCGAATCTGAACAATGG
GATATGGTAATAGAAGGAAATGATTACCTTTTGGAGAAATATACGTCTGGGAAATTATTG
GAAGCATTAGAACTCGAACAAGAGGAAAGCATAAGATTTCATAATTGTTCCCTGTTCCCT
GTTTATCACGGAAGTGCAAAAAACAATATAGGGATTGATAACCTTATAGAAGTGATTACG
AATAAATTTTATTCATCAACACATCGAGGTCAGTCTGAACTTTGCGGAAAAGTTTTCAAA
ATTGAGTATTCGGAAAAAAGACAGCGTCTTGCATATATACGTCTTTATAGTGGCGTACTG
CATTTGCGAGATCCGGTTAGAATATCGGAAAAGGAAAAAATAAAAATTACAGAAATGTAT
ACTTCAATAAATGGTGAATTATGTAAAATCGATAAGGCTTATTCCGGGGAAATTGTTATT
TTGCAGAATGAGTTTTTGAAGTTAAATAGTGTTCTTGGAGATACAAAGCTATTGCCACAG
AGAGAGAGAATTGAAAATCCCCTCCCTCTGCTGCAAACGACTGTTGAACCGAGCAAACCT
CAACAAAGGGAAATGTTACTTGATGCACTTTTAGAAATCTCCGACAGTGACCCGCTTCTG
CGATATTATGTGGATTCTGCGACACATGAAATCATACTTTCTTTCTTAGGGAAAGTACAA
ATGGAAGTGACTTGTGCTCTGCTGCAAGAAAAGTATCATGTGGAGATAGAAATAAAAGAG
CCTACAGTCATTTATATGGAAAGACCGTTAAAAAAAGCAGAGTATACCATTCACATCGAA
GTTCCACCGAATCCTTTCTGGGCTTCCATTGGTCTATCTGTAGCACCGCTTCCATTAGGG
AGCGGAGTACAGTATGAGAGCTCGGTTTCTCTTGGATACTTAAATCAATCGTTTCAAAAT
GCAGTTATGGAGGGGATACGCTATGGCTGTGAACAAGGATTGTATGGTTGGAATGTGACG
GACTGTAAAATCTGTTTTAAGTATGGCTTATACTATAGCCCTGTTAGTACCCCAGCAGAT
TTTCGGATGCTTGCTCCTATTGTATTGGAACAAGTCTTAAAAAAAGCTGGAACAGAATTG
TTAGAGCCATATCTTAGTTTTAAAATTTATGCGCCACAGGAATATCTTTCACGAGCATAC
AACGATGCTCCTAAATATTGTGCGAACATCGTAGACACTCAATTGAAAAATAATGAGGTC
ATTCTTAGTGGAGAAATCCCTGCTCGGTGTATTCAAAAATATCGTAGTGATTTAACTTTC
TTTACAAATGGACGTAGTGTTTGTTTAACAGAGTTAAAAGGGTACCATGTTACTACCGGT
GAACCTGTTTGCCAGCCCCGTCGTCCAAATAGTCGGATAGATAAAGTACGATATATGTTC
AATAAAATAACTTAG
>86687|AUSMDU00006847|Neisseria_gonorrhoeae|32|Neisseria_gonorrhoeae:1-1935
ATGGAGGAAAATCACATGAAAATTATTAATATTGGAGTTTTAGCTCATGTTGATGCAGGA
AAAACTACCTTAACAGAAAGCTTATTATATAACAGTGGAGCGATTACAGAATTAGGAAGC
GTGGACAAAGGTACAACGAGGACGGATAATACGCTTTTAGAACGTCAGAGAGGAATTACA
ATTCAGACAGGAATAACCTCTTTTCAGTGGGAAAATACGAAGGTGAACATCATAGACACG
CCAGGACATATGGATTTCTTAGCAGAAGTATATCGTTCATTATCAGTTTTAGATGGGGCA
ATTCTACTGATTTCTGCAAAAGATGGCGTACAAGCACAAACTCGTATATTATTTCATGCA
CTTAGGAAAATGGGGATTCCCACAATCTTTTTTATCAATAAGATTGACCAAAATGGAATT
GATTTATCAACGGTTTATCAGGATATTAAAGAGAAACTTTCTGCCGAAATTGTAATCAAA
CAGAAGGTAGAACTGTATCCTAATATGTGTGTGACGAACTTTACCGAATCTGAACAATGG
GATATGGTAATAGAAGGAAATGATTACCTTTTGGAGAAATATACGTCTGGGAAATTATTG
GAAGCATTAGAACTCGAACAAGAGGAAAGCATAAGATTTCATAATTGTTCCCTGTTCCCT
GTTTATCACGGAAGTGCAAAAAACAATATAGGGATTGATAACCTTATAGAAGTGATTACG
AATAAATTTTATTCATCAACACATCGAGGTCAGTCTGAACTTTGCGGAAAAGTTTTCAAA
ATTGAGTATTCGGAAAAAAGACAGCGTCTTGCATATATACGTCTTTATAGTGGCGTACTG
CATTTGCGAGATCCGGTTAGAATATCGGAAAAGGAAAAAATAAAAATTACAGAAATGTAT
ACTTCAATAAATGGTGAATTATGTAAAATCGATAAGGCTTATTCCGGGGAAATTGTTATT
TTGCAGAATGAGTTTTTGAAGTTAAATAGTGTTCTTGGAGATACAAAGCTATTGCCACAG
AGAGAGAGAATTGAAAATCCCCTCCCTCTGCTGCAAACGACTGTTGAACCGAGCAAACCT
CAACAAAGGGAAATGTTACTTGATGCACTTTTAGAAATCTCCGACAGTGACCCGCTTCTG
CGATATTATGTGGATTCTGCGACACATGAAATCATACTTTCTTTCTTAGGGAAAGTACAA
ATGGAAGTGACTTGTGCTCTGCTGCAAGAAAAGTATCATGTGGAGATAGAAATAAAAGAG
CCTACAGTCATTTATATGGAAAGACCGTTAAAAAAAGCAGAGTATACCATTCACATCGAA
GTTCCACCGAATCCTTTCTGGGCTTCCATTGGTCTATCTGTAGCACCGCTTCCATTAGGG
AGCGGAGTACAGTATGAGAGCTCGGTTTCTCTTGGATACTTAAATCAATCGTTTCAAAAT
GCAGTTATGGAGGGGATACGCTATGGCTGTGAACAAGGATTGTATGGTTGGAATGTGACG
GACTGTAAAATCTGTTTTAAGTATGGCTTATACTATAGCCCTGTTAGTACCCCAGCAGAT
TTTCGGATGCTTGCTCCTATTGTATTGGAACAAGTCTTAAAAAAAGCTGGAACAGAATTG
TTAGAGCCATATCTTAGTTTTAAAATTTATGCGCCACAGGAATATCTTTCACGAGCATAC
AACGATGCTCCTAAATATTGTGCGAACATCGTAGACACTCAATTGAAAAATAATGAGGTC
ATTCTTAGTGGAGAAATCCCTGCTCGGTGTATTCAAAAATATCGTAGTGATTTAACTTTC
TTTACAAATGGACGTAGTGTTTGTTTAACAGAGTTAAAAGGGTACCATGTTACTACCGGT
GAACCTGTTTGCCAGCCCCGTCGTCCAAATAGTCGGATAGATAAAGTACGATATATGTTC
AATAAAATAACTTAG
>86689|AUSMDU00006840|Neisseria_gonorrhoeae|32|Neisseria_gonorrhoeae:1-1935
ATGGAGGAAAATCACATGAAAATTATTAATATTGGAGTTTTAGCTCATGTTGATGCAGGA
AAAACTACCTTAACAGAAAGCTTATTATATAACAGTGGAGCGATTACAGAATTAGGAAGC
GTGGACAAAGGTACAACGAGGACGGATAATACGCTTTTAGAACGTCAGAGAGGAATTACA
ATTCAGACAGGAATAACCTCTTTTCAGTGGGAAAATACGAAGGTGAACATCATAGACACG
CCAGGACATATGGATTTCTTAGCAGAAGTATATCGTTCATTATCAGTTTTAGATGGGGCA
ATTCTACTGATTTCTGCAAAAGATGGCGTACAAGCACAAACTCGTATATTATTTCATGCA
CTTAGGAAAATGGGGATTCCCACAATCTTTTTTATCAATAAGATTGACCAAAATGGAATT
GATTTATCAACGGTTTATCAGGATATTAAAGAGAAACTTTCTGCCGAAATTGTAATCAAA
CAGAAGGTAGAACTGTATCCTAATATGTGTGTGACGAACTTTACCGAATCTGAACAATGG
GATATGGTAATAGAAGGAAATGATTACCTTTTGGAGAAATATACGTCTGGGAAATTATTG
GAAGCATTAGAACTCGAACAAGAGGAAAGCATAAGATTTCATAATTGTTCCCTGTTCCCT
GTTTATCACGGAAGTGCAAAAAACAATATAGGGATTGATAACCTTATAGAAGTGATTACG
AATAAATTTTATTCATCAACACATCGAGGTCAGTCTGAACTTTGCGGAAAAGTTTTCAAA
ATTGAGTATTCGGAAAAAAGACAGCGTCTTGCATATATACGTCTTTATAGTGGCGTACTG
CATTTGCGAGATCCGGTTAGAATATCGGAAAAGGAAAAAATAAAAATTACAGAAATGTAT
ACTTCAATAAATGGTGAATTATGTAAAATCGATAAGGCTTATTCCGGGGAAATTGTTATT
TTGCAGAATGAGTTTTTGAAGTTAAATAGTGTTCTTGGAGATACAAAGCTATTGCCACAG
AGAGAGAGAATTGAAAATCCCCTCCCTCTGCTGCAAACGACTGTTGAACCGAGCAAACCT
CAACAAAGGGAAATGTTACTTGATGCACTTTTAGAAATCTCCGACAGTGACCCGCTTCTG
CGATATTATGTGGATTCTGCGACACATGAAATCATACTTTCTTTCTTAGGGAAAGTACAA
ATGGAAGTGACTTGTGCTCTGCTGCAAGAAAAGTATCATGTGGAGATAGAAATAAAAGAG
CCTACAGTCATTTATATGGAAAGACCGTTAAAAAAAGCAGAGTATACCATTCACATCGAA
GTTCCACCGAATCCTTTCTGGGCTTCCATTGGTCTATCTGTAGCACCGCTTCCATTAGGG
AGCGGAGTACAGTATGAGAGCTCGGTTTCTCTTGGATACTTAAATCAATCGTTTCAAAAT
GCAGTTATGGAGGGGATACGCTATGGCTGTGAACAAGGATTGTATGGTTGGAATGTGACG
GACTGTAAAATCTGTTTTAAGTATGGCTTATACTATAGCCCTGTTAGTACCCCAGCAGAT
TTTCGGATGCTTGCTCCTATTGTATTGGAACAAGTCTTAAAAAAAGCTGGAACAGAATTG
TTAGAGCCATATCTTAGTTTTAAAATTTATGCGCCACAGGAATATCTTTCACGAGCATAC
AACGATGCTCCTAAATATTGTGCGAACATCGTAGACACTCAATTGAAAAATAATGAGGTC
ATTCTTAGTGGAGAAATCCCTGCTCGGTGTATTCAAAAATATCGTAGTGATTTAACTTTC
TTTACAAATGGACGTAGTGTTTGTTTAACAGAGTTAAAAGGGTACCATGTTACTACCGGT
GAACCTGTTTGCCAGCCCCGTCGTCCAAATAGTCGGATAGATAAAGTACGATATATGTTC
AATAAAATAACTTAG
>86692|AUSMDU00006841|Neisseria_gonorrhoeae|16|Neisseria_gonorrhoeae:1-1935
ATGGAGGAAAATCACATGAAAATTATTAATATTGGAGTTTTAGCTCATGTTGATGCAGGA
AAAACTACCTTAACAGAAAGCTTATTATATAACAGTGGAGCGATTACAGAATTAGGAAGC
GTGGACAAAGGTACAACGAGGACGGATAATACGCTTTTAGAACGTCAGAGAGGAATTACA
ATTCAGACAGGAATAACCTCTTTTCAGTGGGAAAATACGAAGGTGAACATCATAGACACG
CCAGGACATATGGATTTCTTAGCAGAAGTATATCGTTCATTATCAGTTTTAGATGGGGCA
ATTCTACTGATTTCTGCAAAAGATGGCGTACAAGCACAAACTCGTATATTATTTCATGCA
CTTAGGAAAATGGGGATTCCCACAATCTTTTTTATCAATAAGATTGACCAAAATGGAATT
GATTTATCAACGGTTTATCAGGATATTAAAGAGAAACTTTCTGCCGAAATTGTAATCAAA
CAGAAGGTAGAACTGTATCCTAATATGTGTGTGACGAACTTTACCGAATCTGAACAATGG
GATATGGTAATAGAAGGAAATGATTACCTTTTGGAGAAATATACGTCTGGGAAATTATTG
GAAGCATTAGAACTCGAACAAGAGGAAAGCATAAGATTTCATAATTGTTCCCTGTTCCCT
GTTTATCACGGAAGTGCAAAAAACAATATAGGGATTGATAACCTTATAGAAGTGATTACG
AATAAATTTTATTCATCAACACATCGAGGTCAGTCTGAACTTTGCGGAAAAGTTTTCAAA
ATTGAGTATTCGGAAAAAAGACAGCGTCTTGCATATATACGTCTTTATAGTGGCGTACTG
CATTTGCGAGATCCGGTTAGAATATCGGAAAAGGAAAAAATAAAAATTACAGAAATGTAT
ACTTCAATAAATGGTGAATTATGTAAAATCGATAAGGCTTATTCCGGGGAAATTGTTATT
TTGCAGAATGAGTTTTTGAAGTTAAATAGTGTTCTTGGAGATACAAAGCTATTGCCACAG
AGAGAGAGAATTGAAAATCCCCTCCCTCTGCTGCAAACGACTGTTGAACCGAGCAAACCT
CAACAAAGGGAAATGTTACTTGATGCACTTTTAGAAATCTCCGACAGTGACCCGCTTCTG
CGATATTATGTGGATTCTGCGACACATGAAATCATACTTTCTTTCTTAGGGAAAGTACAA
ATGGAAGTGACTTGTGCTCTGCTGCAAGAAAAGTATCATGTGGAGATAGAAATAAAAGAG
CCTACAGTCATTTATATGGAAAGACCGTTAAAAAAAGCAGAGTATACCATTCACATCGAA
GTTCCACCGAATCCTTTCTGGGCTTCCATTGGTCTATCTGTAGCACCGCTTCCATTAGGG
AGCGGAGTACAGTATGAGAGCTCGGTTTCTCTTGGATACTTAAATCAATCGTTTCAAAAT
GCAGTTATGGAGGGGATACGCTATGGCTGTGAACAAGGATTGTATGGTTGGAATGTGACG
GACTGTAAAATCTGTTTTAAGTATGGCTTATACTATAGCCCTGTTAGTACCCCAGCAGAT
TTTCGGATGCTTGCTCCTATTGTATTGGAACAAGTCTTAAAAAAAGCTGGAACAGAATTG
TTAGAGCCATATCTTAGTTTTAAAATTTATGCGCCACAGGAATATCTTTCACGAGCATAC
AACGATGCTCCTAAATATTGTGCGAACATCGTAGACACTCAATTGAAAAATAATGAGGTC
ATTCTTAGTGGAGAAATCCCTGCTCGGTGTATTCAAAAATATCGTAGTGATTTAACTTTC
TTTACAAATGGACGTAGTGTTTGTTTAACAGAGTTAAAAGGGTACCATGTTACTACCGGT
GAACCTGTTTGCCAGCCCCGTCGTCCAAATAGTCGGATAGATAAAGTACGATATATGTTC
AATAAAATAACTTAG
>86694|AUSMDU00006843|Neisseria_gonorrhoeae|16|Neisseria_gonorrhoeae:1-1935
ATGGAGGAAAATCACATGAAAATTATTAATATTGGAGTTTTAGCTCATGTTGATGCAGGA
AAAACTACCTTAACAGAAAGCTTATTATATAACAGTGGAGCGATTACAGAATTAGGAAGC
GTGGACAAAGGTACAACGAGGACGGATAATACGCTTTTAGAACGTCAGAGAGGAATTACA
ATTCAGACAGGAATAACCTCTTTTCAGTGGGAAAATACGAAGGTGAACATCATAGACACG
CCAGGACATATGGATTTCTTAGCAGAAGTATATCGTTCATTATCAGTTTTAGATGGGGCA
ATTCTACTGATTTCTGCAAAAGATGGCGTACAAGCACAAACTCGTATATTATTTCATGCA
CTTAGGAAAATGGGGATTCCCACAATCTTTTTTATCAATAAGATTGACCAAAATGGAATT
GATTTATCAACGGTTTATCAGGATATTAAAGAGAAACTTTCTGCCGAAATTGTAATCAAA
CAGAAGGTAGAACTGTATCCTAATATGTGTGTGACGAACTTTACCGAATCTGAACAATGG
GATATGGTAATAGAAGGAAATGATTACCTTTTGGAGAAATATACGTCTGGGAAATTATTG
GAAGCATTAGAACTCGAACAAGAGGAAAGCATAAGATTTCATAATTGTTCCCTGTTCCCT
GTTTATCACGGAAGTGCAAAAAACAATATAGGGATTGATAACCTTATAGAAGTGATTACG
AATAAATTTTATTCATCAACACATCGAGGTCAGTCTGAACTTTGCGGAAAAGTTTTCAAA
ATTGAGTATTCGGAAAAAAGACAGCGTCTTGCATATATACGTCTTTATAGTGGCGTACTG
CATTTGCGAGATCCGGTTAGAATATCGGAAAAGGAAAAAATAAAAATTACAGAAATGTAT
ACTTCAATAAATGGTGAATTATGTAAAATCGATAAGGCTTATTCCGGGGAAATTGTTATT
TTGCAGAATGAGTTTTTGAAGTTAAATAGTGTTCTTGGAGATACAAAGCTATTGCCACAG
AGAGAGAGAATTGAAAATCCCCTCCCTCTGCTGCAAACGACTGTTGAACCGAGCAAACCT
CAACAAAGGGAAATGTTACTTGATGCACTTTTAGAAATCTCCGACAGTGACCCGCTTCTG
CGATATTATGTGGATTCTGCGACACATGAAATCATACTTTCTTTCTTAGGGAAAGTACAA
ATGGAAGTGACTTGTGCTCTGCTGCAAGAAAAGTATCATGTGGAGATAGAAATAAAAGAG
CCTACAGTCATTTATATGGAAAGACCGTTAAAAAAAGCAGAGTATACCATTCACATCGAA
GTTCCACCGAATCCTTTCTGGGCTTCCATTGGTCTATCTGTAGCACCGCTTCCATTAGGG
AGCGGAGTACAGTATGAGAGCTCGGTTTCTCTTGGATACTTAAATCAATCGTTTCAAAAT
GCAGTTATGGAGGGGATACGCTATGGCTGTGAACAAGGATTGTATGGTTGGAATGTGACG
GACTGTAAAATCTGTTTTAAGTATGGCTTATACTATAGCCCTGTTAGTACCCCAGCAGAT
TTTCGGATGCTTGCTCCTATTGTATTGGAACAAGTCTTAAAAAAAGCTGGAACAGAATTG
TTAGAGCCATATCTTAGTTTTAAAATTTATGCGCCACAGGAATATCTTTCACGAGCATAC
AACGATGCTCCTAAATATTGTGCGAACATCGTAGACACTCAATTGAAAAATAATGAGGTC
ATTCTTAGTGGAGAAATCCCTGCTCGGTGTATTCAAAAATATCGTAGTGATTTAACTTTC
TTTACAAATGGACGTAGTGTTTGTTTAACAGAGTTAAAAGGGTACCATGTTACTACCGGT
GAACCTGTTTGCCAGCCCCGTCGTCCAAATAGTCGGATAGATAAAGTACGATATATGTTC
AATAAAATAACTTAG
>86702|AUSMDU00007111|Neisseria_gonorrhoeae|16|Neisseria_gonorrhoeae:1-1935
ATGGAGGAAAATCACATGAAAATTATTAATATTGGAGTTTTAGCTCATGTTGATGCAGGA
AAAACTACCTTAACAGAAAGCTTATTATATAACAGTGGAGCGATTACAGAATTAGGAAGC
GTGGACAAAGGTACAACGAGGACGGATAATACGCTTTTAGAACGTCAGAGAGGAATTACA
ATTCAGACAGGAATAACCTCTTTTCAGTGGGAAAATACGAAGGTGAACATCATAGACACG
CCAGGACATATGGATTTCTTAGCAGAAGTATATCGTTCATTATCAGTTTTAGATGGGGCA
ATTCTACTGATTTCTGCAAAAGATGGCGTACAAGCACAAACTCGTATATTATTTCATGCA
CTTAGGAAAATGGGGATTCCCACAATCTTTTTTATCAATAAGATTGACCAAAATGGAATT
GATTTATCAACGGTTTATCAGGATATTAAAGAGAAACTTTCTGCCGAAATTGTAATCAAA
CAGAAGGTAGAACTGTATCCTAATATGTGTGTGACGAACTTTACCGAATCTGAACAATGG
GATATGGTAATAGAAGGAAATGATTACCTTTTGGAGAAATATACGTCTGGGAAATTATTG
GAAGCATTAGAACTCGAACAAGAGGAAAGCATAAGATTTCATAATTGTTCCCTGTTCCCT
GTTTATCACGGAAGTGCAAAAAACAATATAGGGATTGATAACCTTATAGAAGTGATTACG
AATAAATTTTATTCATCAACACATCGAGGTCAGTCTGAACTTTGCGGAAAAGTTTTCAAA
ATTGAGTATTCGGAAAAAAGACAGCGTCTTGCATATATACGTCTTTATAGTGGCGTACTG
CATTTGCGAGATCCGGTTAGAATATCGGAAAAGGAAAAAATAAAAATTACAGAAATGTAT
ACTTCAATAAATGGTGAATTATGTAAAATCGATAAGGCTTATTCCGGGGAAATTGTTATT
TTGCAGAATGAGTTTTTGAAGTTAAATAGTGTTCTTGGAGATACAAAGCTATTGCCACAG
AGAGAGAGAATTGAAAATCCCCTCCCTCTGCTGCAAACGACTGTTGAACCGAGCAAACCT
CAACAAAGGGAAATGTTACTTGATGCACTTTTAGAAATCTCCGACAGTGACCCGCTTCTG
CGATATTATGTGGATTCTGCGACACATGAAATCATACTTTCTTTCTTAGGGAAAGTACAA
ATGGAAGTGACTTGTGCTCTGCTGCAAGAAAAGTATCATGTGGAGATAGAAATAAAAGAG
CCTACAGTCATTTATATGGAAAGACCGTTAAAAAAAGCAGAGTATACCATTCACATCGAA
GTTCCACCGAATCCTTTCTGGGCTTCCATTGGTCTATCTGTAGCACCGCTTCCATTAGGG
AGCGGAGTACAGTATGAGAGCTCGGTTTCTCTTGGATACTTAAATCAATCGTTTCAAAAT
GCAGTTATGGAGGGGATACGCTATGGCTGTGAACAAGGATTGTATGGTTGGAATGTGACG
GACTGTAAAATCTGTTTTAAGTATGGCTTATACTATAGCCCTGTTAGTACCCCAGCAGAT
TTTCGGATGCTTGCTCCTATTGTATTGGAACAAGTCTTAAAAAAAGCTGGAACAGAATTG
TTAGAGCCATATCTTAGTTTTAAAATTTATGCGCCACAGGAATATCTTTCACGAGCATAC
AACGATGCTCCTAAATATTGTGCGAACATCGTAGACACTCAATTGAAAAATAATGAGGTC
ATTCTTAGTGGAGAAATCCCTGCTCGGTGTATTCAAAAATATCGTAGTGATTTAACTTTC
TTTACAAATGGACGTAGTGTTTGTTTAACAGAGTTAAAAGGGTACCATGTTACTACCGGT
GAACCTGTTTGCCAGCCCCGTCGTCCAAATAGTCGGATAGATAAAGTACGATATATGTTC
AATAAAATAACTTAG
>86707|AUSMDU00007114|Neisseria_gonorrhoeae|32|Neisseria_gonorrhoeae:1-1935
ATGGAGGAAAATCACATGAAAATTATTAATATTGGAGTTTTAGCTCATGTTGATGCAGGA
AAAACTACCTTAACAGAAAGCTTATTATATAACAGTGGAGCGATTACAGAATTAGGAAGC
GTGGACAAAGGTACAACGAGGACGGATAATACGCTTTTAGAACGTCAGAGAGGAATTACA
ATTCAGACAGGAATAACCTCTTTTCAGTGGGAAAATACGAAGGTGAACATCATAGACACG
CCAGGACATATGGATTTCTTAGCAGAAGTATATCGTTCATTATCAGTTTTAGATGGGGCA
ATTCTACTGATTTCTGCAAAAGATGGCGTACAAGCACAAACTCGTATATTATTTCATGCA
CTTAGGAAAATGGGGATTCCCACAATCTTTTTTATCAATAAGATTGACCAAAATGGAATT
GATTTATCAACGGTTTATCAGGATATTAAAGAGAAACTTTCTGCCGAAATTGTAATCAAA
CAGAAGGTAGAACTGTATCCTAATATGTGTGTGACGAACTTTACCGAATCTGAACAATGG
GATATGGTAATAGAAGGAAATGATTACCTTTTGGAGAAATATACGTCTGGGAAATTATTG
GAAGCATTAGAACTCGAACAAGAGGAAAGCATAAGATTTCATAATTGTTCCCTGTTCCCT
GTTTATCACGGAAGTGCAAAAAACAATATAGGGATTGATAACCTTATAGAAGTGATTACG
AATAAATTTTATTCATCAACACATCGAGGTCAGTCTGAACTTTGCGGAAAAGTTTTCAAA
ATTGAGTATTCGGAAAAAAGACAGCGTCTTGCATATATACGTCTTTATAGTGGCGTACTG
CATTTGCGAGATCCGGTTAGAATATCGGAAAAGGAAAAAATAAAAATTACAGAAATGTAT
ACTTCAATAAATGGTGAATTATGTAAAATCGATAAGGCTTATTCCGGGGAAATTGTTATT
TTGCAGAATGAGTTTTTGAAGTTAAATAGTGTTCTTGGAGATACAAAGCTATTGCCACAG
AGAGAGAGAATTGAAAATCCCCTCCCTCTGCTGCAAACGACTGTTGAACCGAGCAAACCT
CAACAAAGGGAAATGTTACTTGATGCACTTTTAGAAATCTCCGACAGTGACCCGCTTCTG
CGATATTATGTGGATTCTGCGACACATGAAATCATACTTTCTTTCTTAGGGAAAGTACAA
ATGGAAGTGACTTGTGCTCTGCTGCAAGAAAAGTATCATGTGGAGATAGAAATAAAAGAG
CCTACAGTCATTTATATGGAAAGACCGTTAAAAAAAGCAGAGTATACCATTCACATCGAA
GTTCCACCGAATCCTTTCTGGGCTTCCATTGGTCTATCTGTAGCACCGCTTCCATTAGGG
AGCGGAGTACAGTATGAGAGCTCGGTTTCTCTTGGATACTTAAATCAATCGTTTCAAAAT
GCAGTTATGGAGGGGATACGCTATGGCTGTGAACAAGGATTGTATGGTTGGAATGTGACG
GACTGTAAAATCTGTTTTAAGTATGGCTTATACTATAGCCCTGTTAGTACCCCAGCAGAT
TTTCGGATGCTTGCTCCTATTGTATTGGAACAAGTCTTAAAAAAAGCTGGAACAGAATTG
TTAGAGCCATATCTTAGTTTTAAAATTTATGCGCCACAGGAATATCTTTCACGAGCATAC
AACGATGCTCCTAAATATTGTGCGAACATCGTAGACACTCAATTGAAAAATAATGAGGTC
ATTCTTAGTGGAGAAATCCCTGCTCGGTGTATTCAAAAATATCGTAGTGATTTAACTTTC
TTTACAAATGGACGTAGTGTTTGTTTAACAGAGTTAAAAGGGTACCATGTTACTACCGGT
GAACCTGTTTGCCAGCCCCGTCGTCCAAATAGTCGGATAGATAAAGTACGATATATGTTC
AATAAAATAACTTAG
>86710|AUSMDU00006970|Neisseria_gonorrhoeae|32|Neisseria_gonorrhoeae:1-1935
ATGGAGGAAAATCACATGAAAATTATTAATATTGGAGTTTTAGCTCATGTTGATGCAGGA
AAAACTACCTTAACAGAAAGCTTATTATATAACAGTGGAGCGATTACAGAATTAGGAAGC
GTGGACAAAGGTACAACGAGGACGGATAATACGCTTTTAGAACGTCAGAGAGGAATTACA
ATTCAGACAGGAATAACCTCTTTTCAGTGGGAAAATACGAAGGTGAACATCATAGACACG
CCAGGACATATGGATTTCTTAGCAGAAGTATATCGTTCATTATCAGTTTTAGATGGGGCA
ATTCTACTGATTTCTGCAAAAGATGGCGTACAAGCACAAACTCGTATATTATTTCATGCA
CTTAGGAAAATGGGGATTCCCACAATCTTTTTTATCAATAAGATTGACCAAAATGGAATT
GATTTATCAACGGTTTATCAGGATATTAAAGAGAAACTTTCTGCCGAAATTGTAATCAAA
CAGAAGGTAGAACTGTATCCTAATATGTGTGTGACGAACTTTACCGAATCTGAACAATGG
GATATGGTAATAGAAGGAAATGATTACCTTTTGGAGAAATATACGTCTGGGAAATTATTG
GAAGCATTAGAACTCGAACAAGAGGAAAGCATAAGATTTCATAATTGTTCCCTGTTCCCT
GTTTATCACGGAAGTGCAAAAAACAATATAGGGATTGATAACCTTATAGAAGTGATTACG
AATAAATTTTATTCATCAACACATCGAGGTCAGTCTGAACTTTGCGGAAAAGTTTTCAAA
ATTGAGTATTCGGAAAAAAGACAGCGTCTTGCATATATACGTCTTTATAGTGGCGTACTG
CATTTGCGAGATCCGGTTAGAATATCGGAAAAGGAAAAAATAAAAATTACAGAAATGTAT
ACTTCAATAAATGGTGAATTATGTAAAATCGATAAGGCTTATTCCGGGGAAATTGTTATT
TTGCAGAATGAGTTTTTGAAGTTAAATAGTGTTCTTGGAGATACAAAGCTATTGCCACAG
AGAGAGAGAATTGAAAATCCCCTCCCTCTGCTGCAAACGACTGTTGAACCGAGCAAACCT
CAACAAAGGGAAATGTTACTTGATGCACTTTTAGAAATCTCCGACAGTGACCCGCTTCTG
CGATATTATGTGGATTCTGCGACACATGAAATCATACTTTCTTTCTTAGGGAAAGTACAA
ATGGAAGTGACTTGTGCTCTGCTGCAAGAAAAGTATCATGTGGAGATAGAAATAAAAGAG
CCTACAGTCATTTATATGGAAAGACCGTTAAAAAAAGCAGAGTATACCATTCACATCGAA
GTTCCACCGAATCCTTTCTGGGCTTCCATTGGTCTATCTGTAGCACCGCTTCCATTAGGG
AGCGGAGTACAGTATGAGAGCTCGGTTTCTCTTGGATACTTAAATCAATCGTTTCAAAAT
GCAGTTATGGAGGGGATACGCTATGGCTGTGAACAAGGATTGTATGGTTGGAATGTGACG
GACTGTAAAATCTGTTTTAAGTATGGCTTATACTATAGCCCTGTTAGTACCCCAGCAGAT
TTTCGGATGCTTGCTCCTATTGTATTGGAACAAGTCTTAAAAAAAGCTGGAACAGAATTG
TTAGAGCCATATCTTAGTTTTAAAATTTATGCGCCACAGGAATATCTTTCACGAGCATAC
AACGATGCTCCTAAATATTGTGCGAACATCGTAGACACTCAATTGAAAAATAATGAGGTC
ATTCTTAGTGGAGAAATCCCTGCTCGGTGTATTCAAAAATATCGTAGTGATTTAACTTTC
TTTACAAATGGACGTAGTGTTTGTTTAACAGAGTTAAAAGGGTACCATGTTACTACCGGT
GAACCTGTTTGCCAGCCCCGTCGTCCAAATAGTCGGATAGATAAAGTACGATATATGTTC
AATAAAATAACTTAG
>86727|AUSMDU00007130|Neisseria_gonorrhoeae|32|Neisseria_gonorrhoeae:1-1935
ATGGAGGAAAATCACATGAAAATTATTAATATTGGAGTTTTAGCTCATGTTGATGCAGGA
AAAACTACCTTAACAGAAAGCTTATTATATAACAGTGGAGCGATTACAGAATTAGGAAGC
GTGGACAAAGGTACAACGAGGACGGATAATACGCTTTTAGAACGTCAGAGAGGAATTACA
ATTCAGACAGGAATAACCTCTTTTCAGTGGGAAAATACGAAGGTGAACATCATAGACACG
CCAGGACATATGGATTTCTTAGCAGAAGTATATCGTTCATTATCAGTTTTAGATGGGGCA
ATTCTACTGATTTCTGCAAAAGATGGCGTACAAGCACAAACTCGTATATTATTTCATGCA
CTTAGGAAAATGGGGATTCCCACAATCTTTTTTATCAATAAGATTGACCAAAATGGAATT
GATTTATCAACGGTTTATCAGGATATTAAAGAGAAACTTTCTGCCGAAATTGTAATCAAA
CAGAAGGTAGAACTGTATCCTAATATGTGTGTGACGAACTTTACCGAATCTGAACAATGG
GATATGGTAATAGAAGGAAATGATTACCTTTTGGAGAAATATACGTCTGGGAAATTATTG
GAAGCATTAGAACTCGAACAAGAGGAAAGCATAAGATTTCATAATTGTTCCCTGTTCCCT
GTTTATCACGGAAGTGCAAAAAACAATATAGGGATTGATAACCTTATAGAAGTGATTACG
AATAAATTTTATTCATCAACACATCGAGGTCAGTCTGAACTTTGCGGAAAAGTTTTCAAA
ATTGAGTATTCGGAAAAAAGACAGCGTCTTGCATATATACGTCTTTATAGTGGCGTACTG
CATTTGCGAGATCCGGTTAGAATATCGGAAAAGGAAAAAATAAAAATTACAGAAATGTAT
ACTTCAATAAATGGTGAATTATGTAAAATCGATAAGGCTTATTCCGGGGAAATTGTTATT
TTGCAGAATGAGTTTTTGAAGTTAAATAGTGTTCTTGGAGATACAAAGCTATTGCCACAG
AGAGAGAGAATTGAAAATCCCCTCCCTCTGCTGCAAACGACTGTTGAACCGAGCAAACCT
CAACAAAGGGAAATGTTACTTGATGCACTTTTAGAAATCTCCGACAGTGACCCGCTTCTG
CGATATTATGTGGATTCTGCGACACATGAAATCATACTTTCTTTCTTAGGGAAAGTACAA
ATGGAAGTGACTTGTGCTCTGCTGCAAGAAAAGTATCATGTGGAGATAGAAATAAAAGAG
CCTACAGTCATTTATATGGAAAGACCGTTAAAAAAAGCAGAGTATACCATTCACATCGAA
GTTCCACCGAATCCTTTCTGGGCTTCCATTGGTCTATCTGTAGCACCGCTTCCATTAGGG
AGCGGAGTACAGTATGAGAGCTCGGTTTCTCTTGGATACTTAAATCAATCGTTTCAAAAT
GCAGTTATGGAGGGGATACGCTATGGCTGTGAACAAGGATTGTATGGTTGGAATGTGACG
GACTGTAAAATCTGTTTTAAGTATGGCTTATACTATAGCCCTGTTAGTACCCCAGCAGAT
TTTCGGATGCTTGCTCCTATTGTATTGGAACAAGTCTTAAAAAAAGCTGGAACAGAATTG
TTAGAGCCATATCTTAGTTTTAAAATTTATGCGCCACAGGAATATCTTTCACGAGCATAC
AACGATGCTCCTAAATATTGTGCGAACATCGTAGACACTCAATTGAAAAATAATGAGGTC
ATTCTTAGTGGAGAAATCCCTGCTCGGTGTATTCAAAAATATCGTAGTGATTTAACTTTC
TTTACAAATGGACGTAGTGTTTGTTTAACAGAGTTAAAAGGGTACCATGTTACTACCGGT
GAACCTGTTTGCCAGCCCCGTCGTCCAAATAGTCGGATAGATAAAGTACGATATATGTTC
AATAAAATAACTTAG
>86728|AUSMDU00006988|Neisseria_gonorrhoeae|16|Neisseria_gonorrhoeae:1-1935
ATGGAGGAAAATCACATGAAAATTATTAATATTGGAGTTTTAGCTCATGTTGATGCAGGA
AAAACTACCTTAACAGAAAGCTTATTATATAACAGTGGAGCGATTACAGAATTAGGAAGC
GTGGACAAAGGTACAACGAGGACGGATAATACGCTTTTAGAACGTCAGAGAGGAATTACA
ATTCAGACAGGAATAACCTCTTTTCAGTGGGAAAATACGAAGGTGAACATCATAGACACG
CCAGGACATATGGATTTCTTAGCAGAAGTATATCGTTCATTATCAGTTTTAGATGGGGCA
ATTCTACTGATTTCTGCAAAAGATGGCGTACAAGCACAAACTCGTATATTATTTCATGCA
CTTAGGAAAATGGGGATTCCCACAATCTTTTTTATCAATAAGATTGACCAAAATGGAATT
GATTTATCAACGGTTTATCAGGATATTAAAGAGAAACTTTCTGCCGAAATTGTAATCAAA
CAGAAGGTAGAACTGTATCCTAATATGTGTGTGACGAACTTTACCGAATCTGAACAATGG
GATATGGTAATAGAAGGAAATGATTACCTTTTGGAGAAATATACGTCTGGGAAATTATTG
GAAGCATTAGAACTCGAACAAGAGGAAAGCATAAGATTTCATAATTGTTCCCTGTTCCCT
GTTTATCACGGAAGTGCAAAAAACAATATAGGGATTGATAACCTTATAGAAGTGATTACG
AATAAATTTTATTCATCAACACATCGAGGTCAGTCTGAACTTTGCGGAAAAGTTTTCAAA
ATTGAGTATTCGGAAAAAAGACAGCGTCTTGCATATATACGTCTTTATAGTGGCGTACTG
CATTTGCGAGATCCGGTTAGAATATCGGAAAAGGAAAAAATAAAAATTACAGAAATGTAT
ACTTCAATAAATGGTGAATTATGTAAAATCGATAAGGCTTATTCCGGGGAAATTGTTATT
TTGCAGAATGAGTTTTTGAAGTTAAATAGTGTTCTTGGAGATACAAAGCTATTGCCACAG
AGAGAGAGAATTGAAAATCCCCTCCCTCTGCTGCAAACGACTGTTGAACCGAGCAAACCT
CAACAAAGGGAAATGTTACTTGATGCACTTTTAGAAATCTCCGACAGTGACCCGCTTCTG
CGATATTATGTGGATTCTGCGACACATGAAATCATACTTTCTTTCTTAGGGAAAGTACAA
ATGGAAGTGACTTGTGCTCTGCTGCAAGAAAAGTATCATGTGGAGATAGAAATAAAAGAG
CCTACAGTCATTTATATGGAAAGACCGTTAAAAAAAGCAGAGTATACCATTCACATCGAA
GTTCCACCGAATCCTTTCTGGGCTTCCATTGGTCTATCTGTAGCACCGCTTCCATTAGGG
AGCGGAGTACAGTATGAGAGCTCGGTTTCTCTTGGATACTTAAATCAATCGTTTCAAAAT
GCAGTTATGGAGGGGATACGCTATGGCTGTGAACAAGGATTGTATGGTTGGAATGTGACG
GACTGTAAAATCTGTTTTAAGTATGGCTTATACTATAGCCCTGTTAGTACCCCAGCAGAT
TTTCGGATGCTTGCTCCTATTGTATTGGAACAAGTCTTAAAAAAAGCTGGAACAGAATTG
TTAGAGCCATATCTTAGTTTTAAAATTTATGCGCCACAGGAATATCTTTCACGAGCATAC
AACGATGCTCCTAAATATTGTGCGAACATCGTAGACACTCAATTGAAAAATAATGAGGTC
ATTCTTAGTGGAGAAATCCCTGCTCGGTGTATTCAAAAATATCGTAGTGATTTAACTTTC
TTTACAAATGGACGTAGTGTTTGTTTAACAGAGTTAAAAGGGTACCATGTTACTACCGGT
GAACCTGTTTGCCAGCCCCGTCGTCCAAATAGTCGGATAGATAAAGTACGATATATGTTC
AATAAAATAACTTAG
>86765|AUSMDU00006920|Neisseria_gonorrhoeae|16|Neisseria_gonorrhoeae:1-1935
ATGGAGGAAAATCACATGAAAATTATTAATATTGGAGTTTTAGCTCATGTTGATGCAGGA
AAAACTACCTTAACAGAAAGCTTATTATATAACAGTGGAGCGATTACAGAATTAGGAAGC
GTGGACAAAGGTACAACGAGGACGGATAATACGCTTTTAGAACGTCAGAGAGGAATTACA
ATTCAGACAGGAATAACCTCTTTTCAGTGGGAAAATACGAAGGTGAACATCATAGACACG
CCAGGACATATGGATTTCTTAGCAGAAGTATATCGTTCATTATCAGTTTTAGATGGGGCA
ATTCTACTGATTTCTGCAAAAGATGGCGTACAAGCACAAACTCGTATATTATTTCATGCA
CTTAGGAAAATGGGGATTCCCACAATCTTTTTTATCAATAAGATTGACCAAAATGGAATT
GATTTATCAACGGTTTATCAGGATATTAAAGAGAAACTTTCTGCCGAAATTGTAATCAAA
CAGAAGGTAGAACTGTATCCTAATATGTGTGTGACGAACTTTACCGAATCTGAACAATGG
GATATGGTAATAGAAGGAAATGATTACCTTTTGGAGAAATATACGTCTGGGAAATTATTG
GAAGCATTAGAACTCGAACAAGAGGAAAGCATAAGATTTCATAATTGTTCCCTGTTCCCT
GTTTATCACGGAAGTGCAAAAAACAATATAGGGATTGATAACCTTATAGAAGTGATTACG
AATAAATTTTATTCATCAACACATCGAGGTCAGTCTGAACTTTGCGGAAAAGTTTTCAAA
ATTGAGTATTCGGAAAAAAGACAGCGTCTTGCATATATACGTCTTTATAGTGGCGTACTG
CATTTGCGAGATCCGGTTAGAATATCGGAAAAGGAAAAAATAAAAATTACAGAAATGTAT
ACTTCAATAAATGGTGAATTATGTAAAATCGATAAGGCTTATTCCGGGGAAATTGTTATT
TTGCAGAATGAGTTTTTGAAGTTAAATAGTGTTCTTGGAGATACAAAGCTATTGCCACAG
AGAGAGAGAATTGAAAATCCCCTCCCTCTGCTGCAAACGACTGTTGAACCGAGCAAACCT
CAACAAAGGGAAATGTTACTTGATGCACTTTTAGAAATCTCCGACAGTGACCCGCTTCTG
CGATATTATGTGGATTCTGCGACACATGAAATCATACTTTCTTTCTTAGGGAAAGTACAA
ATGGAAGTGACTTGTGCTCTGCTGCAAGAAAAGTATCATGTGGAGATAGAAATAAAAGAG
CCTACAGTCATTTATATGGAAAGACCGTTAAAAAAAGCAGAGTATACCATTCACATCGAA
GTTCCACCGAATCCTTTCTGGGCTTCCATTGGTCTATCTGTAGCACCGCTTCCATTAGGG
AGCGGAGTACAGTATGAGAGCTCGGTTTCTCTTGGATACTTAAATCAATCGTTTCAAAAT
GCAGTTATGGAGGGGATACGCTATGGCTGTGAACAAGGATTGTATGGTTGGAATGTGACG
GACTGTAAAATCTGTTTTAAGTATGGCTTATACTATAGCCCTGTTAGTACCCCAGCAGAT
TTTCGGATGCTTGCTCCTATTGTATTGGAACAAGTCTTAAAAAAAGCTGGAACAGAATTG
TTAGAGCCATATCTTAGTTTTAAAATTTATGCGCCACAGGAATATCTTTCACGAGCATAC
AACGATGCTCCTAAATATTGTGCGAACATCGTAGACACTCAATTGAAAAATAATGAGGTC
ATTCTTAGTGGAGAAATCCCTGCTCGGTGTATTCAAAAATATCGTAGTGATTTAACTTTC
TTTACAAATGGACGTAGTGTTTGTTTAACAGAGTTAAAAGGGTACCATGTTACTACCGGT
GAACCTGTTTGCCAGCCCCGTCGTCCAAATAGTCGGATAGATAAAGTACGATATATGTTC
AATAAAATAACTTAG
>86780|AUSMDU00006803|Neisseria_gonorrhoeae|32|Neisseria_gonorrhoeae:1-1935
ATGGAGGAAAATCACATGAAAATTATTAATATTGGAGTTTTAGCTCATGTTGATGCAGGA
AAAACTACCTTAACAGAAAGCTTATTATATAACAGTGGAGCGATTACAGAATTAGGAAGC
GTGGACAAAGGTACAACGAGGACGGATAATACGCTTTTAGAACGTCAGAGAGGAATTACA
ATTCAGACAGGAATAACCTCTTTTCAGTGGGAAAATACGAAGGTGAACATCATAGACACG
CCAGGACATATGGATTTCTTAGCAGAAGTATATCGTTCATTATCAGTTTTAGATGGGGCA
ATTCTACTGATTTCTGCAAAAGATGGCGTACAAGCACAAACTCGTATATTATTTCATGCA
CTTAGGAAAATGGGGATTCCCACAATCTTTTTTATCAATAAGATTGACCAAAATGGAATT
GATTTATCAACGGTTTATCAGGATATTAAAGAGAAACTTTCTGCCGAAATTGTAATCAAA
CAGAAGGTAGAACTGTATCCTAATATGTGTGTGACGAACTTTACCGAATCTGAACAATGG
GATATGGTAATAGAAGGAAATGATTACCTTTTGGAGAAATATACGTCTGGGAAATTATTG
GAAGCATTAGAACTCGAACAAGAGGAAAGCATAAGATTTCATAATTGTTCCCTGTTCCCT
GTTTATCACGGAAGTGCAAAAAACAATATAGGGATTGATAACCTTATAGAAGTGATTACG
AATAAATTTTATTCATCAACACATCGAGGTCAGTCTGAACTTTGCGGAAAAGTTTTCAAA
ATTGAGTATTCGGAAAAAAGACAGCGTCTTGCATATATACGTCTTTATAGTGGCGTACTG
CATTTGCGAGATCCGGTTAGAATATCGGAAAAGGAAAAAATAAAAATTACAGAAATGTAT
ACTTCAATAAATGGTGAATTATGTAAAATCGATAAGGCTTATTCCGGGGAAATTGTTATT
TTGCAGAATGAGTTTTTGAAGTTAAATAGTGTTCTTGGAGATACAAAGCTATTGCCACAG
AGAGAGAGAATTGAAAATCCCCTCCCTCTGCTGCAAACGACTGTTGAACCGAGCAAACCT
CAACAAAGGGAAATGTTACTTGATGCACTTTTAGAAATCTCCGACAGTGACCCGCTTCTG
CGATATTATGTGGATTCTGCGACACATGAAATCATACTTTCTTTCTTAGGGAAAGTACAA
ATGGAAGTGACTTGTGCTCTGCTGCAAGAAAAGTATCATGTGGAGATAGAAATAAAAGAG
CCTACAGTCATTTATATGGAAAGACCGTTAAAAAAAGCAGAGTATACCATTCACATCGAA
GTTCCACCGAATCCTTTCTGGGCTTCCATTGGTCTATCTGTAGCACCGCTTCCATTAGGG
AGCGGAGTACAGTATGAGAGCTCGGTTTCTCTTGGATACTTAAATCAATCGTTTCAAAAT
GCAGTTATGGAGGGGATACGCTATGGCTGTGAACAAGGATTGTATGGTTGGAATGTGACG
GACTGTAAAATCTGTTTTAAGTATGGCTTATACTATAGCCCTGTTAGTACCCCAGCAGAT
TTTCGGATGCTTGCTCCTATTGTATTGGAACAAGTCTTAAAAAAAGCTGGAACAGAATTG
TTAGAGCCATATCTTAGTTTTAAAATTTATGCGCCACAGGAATATCTTTCACGAGCATAC
AACGATGCTCCTAAATATTGTGCGAACATCGTAGACACTCAATTGAAAAATAATGAGGTC
ATTCTTAGTGGAGAAATCCCTGCTCGGTGTATTCAAAAATATCGTAGTGATTTAACTTTC
TTTACAAATGGACGTAGTGTTTGTTTAACAGAGTTAAAAGGGTACCATGTTACTACCGGT
GAACCTGTTTGCCAGCCCCGTCGTCCAAATAGTCGGATAGATAAAGTACGATATATGTTC
AATAAAATAACTTAG
>86784|AUSMDU00007055|Neisseria_gonorrhoeae|32|Neisseria_gonorrhoeae:1-1935
ATGGAGGAAAATCACATGAAAATTATTAATATTGGAGTTTTAGCTCATGTTGATGCAGGA
AAAACTACCTTAACAGAAAGCTTATTATATAACAGTGGAGCGATTACAGAATTAGGAAGC
GTGGACAAAGGTACAACGAGGACGGATAATACGCTTTTAGAACGTCAGAGAGGAATTACA
ATTCAGACAGGAATAACCTCTTTTCAGTGGGAAAATACGAAGGTGAACATCATAGACACG
CCAGGACATATGGATTTCTTAGCAGAAGTATATCGTTCATTATCAGTTTTAGATGGGGCA
ATTCTACTGATTTCTGCAAAAGATGGCGTACAAGCACAAACTCGTATATTATTTCATGCA
CTTAGGAAAATGGGGATTCCCACAATCTTTTTTATCAATAAGATTGACCAAAATGGAATT
GATTTATCAACGGTTTATCAGGATATTAAAGAGAAACTTTCTGCCGAAATTGTAATCAAA
CAGAAGGTAGAACTGTATCCTAATATGTGTGTGACGAACTTTACCGAATCTGAACAATGG
GATATGGTAATAGAAGGAAATGATTACCTTTTGGAGAAATATACGTCTGGGAAATTATTG
GAAGCATTAGAACTCGAACAAGAGGAAAGCATAAGATTTCATAATTGTTCCCTGTTCCCT
GTTTATCACGGAAGTGCAAAAAACAATATAGGGATTGATAACCTTATAGAAGTGATTACG
AATAAATTTTATTCATCAACACATCGAGGTCAGTCTGAACTTTGCGGAAAAGTTTTCAAA
ATTGAGTATTCGGAAAAAAGACAGCGTCTTGCATATATACGTCTTTATAGTGGCGTACTG
CATTTGCGAGATCCGGTTAGAATATCGGAAAAGGAAAAAATAAAAATTACAGAAATGTAT
ACTTCAATAAATGGTGAATTATGTAAAATCGATAAGGCTTATTCCGGGGAAATTGTTATT
TTGCAGAATGAGTTTTTGAAGTTAAATAGTGTTCTTGGAGATACAAAGCTATTGCCACAG
AGAGAGAGAATTGAAAATCCCCTCCCTCTGCTGCAAACGACTGTTGAACCGAGCAAACCT
CAACAAAGGGAAATGTTACTTGATGCACTTTTAGAAATCTCCGACAGTGACCCGCTTCTG
CGATATTATGTGGATTCTGCGACACATGAAATCATACTTTCTTTCTTAGGGAAAGTACAA
ATGGAAGTGACTTGTGCTCTGCTGCAAGAAAAGTATCATGTGGAGATAGAAATAAAAGAG
CCTACAGTCATTTATATGGAAAGACCGTTAAAAAAAGCAGAGTATACCATTCACATCGAA
GTTCCACCGAATCCTTTCTGGGCTTCCATTGGTCTATCTGTAGCACCGCTTCCATTAGGG
AGCGGAGTACAGTATGAGAGCTCGGTTTCTCTTGGATACTTAAATCAATCGTTTCAAAAT
GCAGTTATGGAGGGGATACGCTATGGCTGTGAACAAGGATTGTATGGTTGGAATGTGACG
GACTGTAAAATCTGTTTTAAGTATGGCTTATACTATAGCCCTGTTAGTACCCCAGCAGAT
TTTCGGATGCTTGCTCCTATTGTATTGGAACAAGTCTTAAAAAAAGCTGGAACAGAATTG
TTAGAGCCATATCTTAGTTTTAAAATTTATGCGCCACAGGAATATCTTTCACGAGCATAC
AACGATGCTCCTAAATATTGTGCGAACATCGTAGACACTCAATTGAAAAATAATGAGGTC
ATTCTTAGTGGAGAAATCCCTGCTCGGTGTATTCAAAAATATCGTAGTGATTTAACTTTC
TTTACAAATGGACGTAGTGTTTGTTTAACAGAGTTAAAAGGGTACCATGTTACTACCGGT
GAACCTGTTTGCCAGCCCCGTCGTCCAAATAGTCGGATAGATAAAGTACGATATATGTTC
AATAAAATAACTTAG
>86788|AUSMDU00004489|Neisseria_gonorrhoeae|32|Neisseria_gonorrhoeae:1-1935
ATGGAGGAAAATCACATGAAAATTATTAATATTGGAGTTTTAGCTCATGTTGATGCAGGA
AAAACTACCTTAACAGAAAGCTTATTATATAACAGTGGAGCGATTACAGAATTAGGAAGC
GTGGACAAAGGTACAACGAGGACGGATAATACGCTTTTAGAACGTCAGAGAGGAATTACA
ATTCAGACAGGAATAACCTCTTTTCAGTGGGAAAATACGAAGGTGAACATCATAGACACG
CCAGGACATATGGATTTCTTAGCAGAAGTATATCGTTCATTATCAGTTTTAGATGGGGCA
ATTCTACTGATTTCTGCAAAAGATGGCGTACAAGCACAAACTCGTATATTATTTCATGCA
CTTAGGAAAATGGGGATTCCCACAATCTTTTTTATCAATAAGATTGACCAAAATGGAATT
GATTTATCAACGGTTTATCAGGATATTAAAGAGAAACTTTCTGCCGAAATTGTAATCAAA
CAGAAGGTAGAACTGTATCCTAATATGTGTGTGACGAACTTTACCGAATCTGAACAATGG
GATATGGTAATAGAAGGAAATGATTACCTTTTGGAGAAATATACGTCTGGGAAATTATTG
GAAGCATTAGAACTCGAACAAGAGGAAAGCATAAGATTTCATAATTGTTCCCTGTTCCCT
GTTTATCACGGAAGTGCAAAAAACAATATAGGGATTGATAACCTTATAGAAGTGATTACG
AATAAATTTTATTCATCAACACATCGAGGTCAGTCTGAACTTTGCGGAAAAGTTTTCAAA
ATTGAGTATTCGGAAAAAAGACAGCGTCTTGCATATATACGTCTTTATAGTGGCGTACTG
CATTTGCGAGATCCGGTTAGAATATCGGAAAAGGAAAAAATAAAAATTACAGAAATGTAT
ACTTCAATAAATGGTGAATTATGTAAAATCGATAAGGCTTATTCCGGGGAAATTGTTATT
TTGCAGAATGAGTTTTTGAAGTTAAATAGTGTTCTTGGAGATACAAAGCTATTGCCACAG
AGAGAGAGAATTGAAAATCCCCTCCCTCTGCTGCAAACGACTGTTGAACCGAGCAAACCT
CAACAAAGGGAAATGTTACTTGATGCACTTTTAGAAATCTCCGACAGTGACCCGCTTCTG
CGATATTATGTGGATTCTGCGACACATGAAATCATACTTTCTTTCTTAGGGAAAGTACAA
ATGGAAGTGACTTGTGCTCTGCTGCAAGAAAAGTATCATGTGGAGATAGAAATAAAAGAG
CCTACAGTCATTTATATGGAAAGACCGTTAAAAAAAGCAGAGTATACCATTCACATCGAA
GTTCCACCGAATCCTTTCTGGGCTTCCATTGGTCTATCTGTAGCACCGCTTCCATTAGGG
AGCGGAGTACAGTATGAGAGCTCGGTTTCTCTTGGATACTTAAATCAATCGTTTCAAAAT
GCAGTTATGGAGGGGATACGCTATGGCTGTGAACAAGGATTGTATGGTTGGAATGTGACG
GACTGTAAAATCTGTTTTAAGTATGGCTTATACTATAGCCCTGTTAGTACCCCAGCAGAT
TTTCGGATGCTTGCTCCTATTGTATTGGAACAAGTCTTAAAAAAAGCTGGAACAGAATTG
TTAGAGCCATATCTTAGTTTTAAAATTTATGCGCCACAGGAATATCTTTCACGAGCATAC
AACGATGCTCCTAAATATTGTGCGAACATCGTAGACACTCAATTGAAAAATAATGAGGTC
ATTCTTAGTGGAGAAATCCCTGCTCGGTGTATTCAAAAATATCGTAGTGATTTAACTTTC
TTTACAAATGGACGTAGTGTTTGTTTAACAGAGTTAAAAGGGTACCATGTTACTACCGGT
GAACCTGTTTGCCAGCCCCGTCGTCCAAATAGTCGGATAGATAAAGTACGATATATGTTC
AATAAAATAACTTAG
>86796|AUSMDU00006820|Neisseria_gonorrhoeae|32|Neisseria_gonorrhoeae:1-1935
ATGGAGGAAAATCACATGAAAATTATTAATATTGGAGTTTTAGCTCATGTTGATGCAGGA
AAAACTACCTTAACAGAAAGCTTATTATATAACAGTGGAGCGATTACAGAATTAGGAAGC
GTGGACAAAGGTACAACGAGGACGGATAATACGCTTTTAGAACGTCAGAGAGGAATTACA
ATTCAGACAGGAATAACCTCTTTTCAGTGGGAAAATACGAAGGTGAACATCATAGACACG
CCAGGACATATGGATTTCTTAGCAGAAGTATATCGTTCATTATCAGTTTTAGATGGGGCA
ATTCTACTGATTTCTGCAAAAGATGGCGTACAAGCACAAACTCGTATATTATTTCATGCA
CTTAGGAAAATGGGGATTCCCACAATCTTTTTTATCAATAAGATTGACCAAAATGGAATT
GATTTATCAACGGTTTATCAGGATATTAAAGAGAAACTTTCTGCCGAAATTGTAATCAAA
CAGAAGGTAGAACTGTATCCTAATATGTGTGTGACGAACTTTACCGAATCTGAACAATGG
GATATGGTAATAGAAGGAAATGATTACCTTTTGGAGAAATATACGTCTGGGAAATTATTG
GAAGCATTAGAACTCGAACAAGAGGAAAGCATAAGATTTCATAATTGTTCCCTGTTCCCT
GTTTATCACGGAAGTGCAAAAAACAATATAGGGATTGATAACCTTATAGAAGTGATTACG
AATAAATTTTATTCATCAACACATCGAGGTCAGTCTGAACTTTGCGGAAAAGTTTTCAAA
ATTGAGTATTCGGAAAAAAGACAGCGTCTTGCATATATACGTCTTTATAGTGGCGTACTG
CATTTGCGAGATCCGGTTAGAATATCGGAAAAGGAAAAAATAAAAATTACAGAAATGTAT
ACTTCAATAAATGGTGAATTATGTAAAATCGATAAGGCTTATTCCGGGGAAATTGTTATT
TTGCAGAATGAGTTTTTGAAGTTAAATAGTGTTCTTGGAGATACAAAGCTATTGCCACAG
AGAGAGAGAATTGAAAATCCCCTCCCTCTGCTGCAAACGACTGTTGAACCGAGCAAACCT
CAACAAAGGGAAATGTTACTTGATGCACTTTTAGAAATCTCCGACAGTGACCCGCTTCTG
CGATATTATGTGGATTCTGCGACACATGAAATCATACTTTCTTTCTTAGGGAAAGTACAA
ATGGAAGTGACTTGTGCTCTGCTGCAAGAAAAGTATCATGTGGAGATAGAAATAAAAGAG
CCTACAGTCATTTATATGGAAAGACCGTTAAAAAAAGCAGAGTATACCATTCACATCGAA
GTTCCACCGAATCCTTTCTGGGCTTCCATTGGTCTATCTGTAGCACCGCTTCCATTAGGG
AGCGGAGTACAGTATGAGAGCTCGGTTTCTCTTGGATACTTAAATCAATCGTTTCAAAAT
GCAGTTATGGAGGGGATACGCTATGGCTGTGAACAAGGATTGTATGGTTGGAATGTGACG
GACTGTAAAATCTGTTTTAAGTATGGCTTATACTATAGCCCTGTTAGTACCCCAGCAGAT
TTTCGGATGCTTGCTCCTATTGTATTGGAACAAGTCTTAAAAAAAGCTGGAACAGAATTG
TTAGAGCCATATCTTAGTTTTAAAATTTATGCGCCACAGGAATATCTTTCACGAGCATAC
AACGATGCTCCTAAATATTGTGCGAACATCGTAGACACTCAATTGAAAAATAATGAGGTC
ATTCTTAGTGGAGAAATCCCTGCTCGGTGTATTCAAAAATATCGTAGTGATTTAACTTTC
TTTACAAATGGACGTAGTGTTTGTTTAACAGAGTTAAAAGGGTACCATGTTACTACCGGT
GAACCTGTTTGCCAGCCCCGTCGTCCAAATAGTCGGATAGATAAAGTACGATATATGTTC
AATAAAATAACTTAG
>86809|AUSMDU00006907|Neisseria_gonorrhoeae|32|Neisseria_gonorrhoeae:1-1935
ATGGAGGAAAATCACATGAAAATTATTAATATTGGAGTTTTAGCTCATGTTGATGCAGGA
AAAACTACCTTAACAGAAAGCTTATTATATAACAGTGGAGCGATTACAGAATTAGGAAGC
GTGGACAAAGGTACAACGAGGACGGATAATACGCTTTTAGAACGTCAGAGAGGAATTACA
ATTCAGACAGGAATAACCTCTTTTCAGTGGGAAAATACGAAGGTGAACATCATAGACACG
CCAGGACATATGGATTTCTTAGCAGAAGTATATCGTTCATTATCAGTTTTAGATGGGGCA
ATTCTACTGATTTCTGCAAAAGATGGCGTACAAGCACAAACTCGTATATTATTTCATGCA
CTTAGGAAAATGGGGATTCCCACAATCTTTTTTATCAATAAGATTGACCAAAATGGAATT
GATTTATCAACGGTTTATCAGGATATTAAAGAGAAACTTTCTGCCGAAATTGTAATCAAA
CAGAAGGTAGAACTGTATCCTAATATGTGTGTGACGAACTTTACCGAATCTGAACAATGG
GATATGGTAATAGAAGGAAATGATTACCTTTTGGAGAAATATACGTCTGGGAAATTATTG
GAAGCATTAGAACTCGAACAAGAGGAAAGCATAAGATTTCATAATTGTTCCCTGTTCCCT
GTTTATCACGGAAGTGCAAAAAACAATATAGGGATTGATAACCTTATAGAAGTGATTACG
AATAAATTTTATTCATCAACACATCGAGGTCAGTCTGAACTTTGCGGAAAAGTTTTCAAA
ATTGAGTATTCGGAAAAAAGACAGCGTCTTGCATATATACGTCTTTATAGTGGCGTACTG
CATTTGCGAGATCCGGTTAGAATATCGGAAAAGGAAAAAATAAAAATTACAGAAATGTAT
ACTTCAATAAATGGTGAATTATGTAAAATCGATAAGGCTTATTCCGGGGAAATTGTTATT
TTGCAGAATGAGTTTTTGAAGTTAAATAGTGTTCTTGGAGATACAAAGCTATTGCCACAG
AGAGAGAGAATTGAAAATCCCCTCCCTCTGCTGCAAACGACTGTTGAACCGAGCAAACCT
CAACAAAGGGAAATGTTACTTGATGCACTTTTAGAAATCTCCGACAGTGACCCGCTTCTG
CGATATTATGTGGATTCTGCGACACATGAAATCATACTTTCTTTCTTAGGGAAAGTACAA
ATGGAAGTGACTTGTGCTCTGCTGCAAGAAAAGTATCATGTGGAGATAGAAATAAAAGAG
CCTACAGTCATTTATATGGAAAGACCGTTAAAAAAAGCAGAGTATACCATTCACATCGAA
GTTCCACCGAATCCTTTCTGGGCTTCCATTGGTCTATCTGTAGCACCGCTTCCATTAGGG
AGCGGAGTACAGTATGAGAGCTCGGTTTCTCTTGGATACTTAAATCAATCGTTTCAAAAT
GCAGTTATGGAGGGGATACGCTATGGCTGTGAACAAGGATTGTATGGTTGGAATGTGACG
GACTGTAAAATCTGTTTTAAGTATGGCTTATACTATAGCCCTGTTAGTACCCCAGCAGAT
TTTCGGATGCTTGCTCCTATTGTATTGGAACAAGTCTTAAAAAAAGCTGGAACAGAATTG
TTAGAGCCATATCTTAGTTTTAAAATTTATGCGCCACAGGAATATCTTTCACGAGCATAC
AACGATGCTCCTAAATATTGTGCGAACATCGTAGACACTCAATTGAAAAATAATGAGGTC
ATTCTTAGTGGAGAAATCCCTGCTCGGTGTATTCAAAAATATCGTAGTGATTTAACTTTC
TTTACAAATGGACGTAGTGTTTGTTTAACAGAGTTAAAAGGGTACCATGTTACTACCGGT
GAACCTGTTTGCCAGCCCCGTCGTCCAAATAGTCGGATAGATAAAGTACGATATATGTTC
AATAAAATAACTTAG
>86811|AUSMDU00006909|Neisseria_gonorrhoeae|32|Neisseria_gonorrhoeae:1-1935
ATGGAGGAAAATCACATGAAAATTATTAATATTGGAGTTTTAGCTCATGTTGATGCAGGA
AAAACTACCTTAACAGAAAGCTTATTATATAACAGTGGAGCGATTACAGAATTAGGAAGC
GTGGACAAAGGTACAACGAGGACGGATAATACGCTTTTAGAACGTCAGAGAGGAATTACA
ATTCAGACAGGAATAACCTCTTTTCAGTGGGAAAATACGAAGGTGAACATCATAGACACG
CCAGGACATATGGATTTCTTAGCAGAAGTATATCGTTCATTATCAGTTTTAGATGGGGCA
ATTCTACTGATTTCTGCAAAAGATGGCGTACAAGCACAAACTCGTATATTATTTCATGCA
CTTAGGAAAATGGGGATTCCCACAATCTTTTTTATCAATAAGATTGACCAAAATGGAATT
GATTTATCAACGGTTTATCAGGATATTAAAGAGAAACTTTCTGCCGAAATTGTAATCAAA
CAGAAGGTAGAACTGTATCCTAATATGTGTGTGACGAACTTTACCGAATCTGAACAATGG
GATATGGTAATAGAAGGAAATGATTACCTTTTGGAGAAATATACGTCTGGGAAATTATTG
GAAGCATTAGAACTCGAACAAGAGGAAAGCATAAGATTTCATAATTGTTCCCTGTTCCCT
GTTTATCACGGAAGTGCAAAAAACAATATAGGGATTGATAACCTTATAGAAGTGATTACG
AATAAATTTTATTCATCAACACATCGAGGTCAGTCTGAACTTTGCGGAAAAGTTTTCAAA
ATTGAGTATTCGGAAAAAAGACAGCGTCTTGCATATATACGTCTTTATAGTGGCGTACTG
CATTTGCGAGATCCGGTTAGAATATCGGAAAAGGAAAAAATAAAAATTACAGAAATGTAT
ACTTCAATAAATGGTGAATTATGTAAAATCGATAAGGCTTATTCCGGGGAAATTGTTATT
TTGCAGAATGAGTTTTTGAAGTTAAATAGTGTTCTTGGAGATACAAAGCTATTGCCACAG
AGAGAGAGAATTGAAAATCCCCTCCCTCTGCTGCAAACGACTGTTGAACCGAGCAAACCT
CAACAAAGGGAAATGTTACTTGATGCACTTTTAGAAATCTCCGACAGTGACCCGCTTCTG
CGATATTATGTGGATTCTGCGACACATGAAATCATACTTTCTTTCTTAGGGAAAGTACAA
ATGGAAGTGACTTGTGCTCTGCTGCAAGAAAAGTATCATGTGGAGATAGAAATAAAAGAG
CCTACAGTCATTTATATGGAAAGACCGTTAAAAAAAGCAGAGTATACCATTCACATCGAA
GTTCCACCGAATCCTTTCTGGGCTTCCATTGGTCTATCTGTAGCACCGCTTCCATTAGGG
AGCGGAGTACAGTATGAGAGCTCGGTTTCTCTTGGATACTTAAATCAATCGTTTCAAAAT
GCAGTTATGGAGGGGATACGCTATGGCTGTGAACAAGGATTGTATGGTTGGAATGTGACG
GACTGTAAAATCTGTTTTAAGTATGGCTTATACTATAGCCCTGTTAGTACCCCAGCAGAT
TTTCGGATGCTTGCTCCTATTGTATTGGAACAAGTCTTAAAAAAAGCTGGAACAGAATTG
TTAGAGCCATATCTTAGTTTTAAAATTTATGCGCCACAGGAATATCTTTCACGAGCATAC
AACGATGCTCCTAAATATTGTGCGAACATCGTAGACACTCAATTGAAAAATAATGAGGTC
ATTCTTAGTGGAGAAATCCCTGCTCGGTGTATTCAAAAATATCGTAGTGATTTAACTTTC
TTTACAAATGGACGTAGTGTTTGTTTAACAGAGTTAAAAGGGTACCATGTTACTACCGGT
GAACCTGTTTGCCAGCCCCGTCGTCCAAATAGTCGGATAGATAAAGTACGATATATGTTC
AATAAAATAACTTAG
>86854|AUSMDU00006940|Neisseria_gonorrhoeae|32|Neisseria_gonorrhoeae:1-1935
ATGGAGGAAAATCACATGAAAATTATTAATATTGGAGTTTTAGCTCATGTTGATGCAGGA
AAAACTACCTTAACAGAAAGCTTATTATATAACAGTGGAGCGATTACAGAATTAGGAAGC
GTGGACAAAGGTACAACGAGGACGGATAATACGCTTTTAGAACGTCAGAGAGGAATTACA
ATTCAGACAGGAATAACCTCTTTTCAGTGGGAAAATACGAAGGTGAACATCATAGACACG
CCAGGACATATGGATTTCTTAGCAGAAGTATATCGTTCATTATCAGTTTTAGATGGGGCA
ATTCTACTGATTTCTGCAAAAGATGGCGTACAAGCACAAACTCGTATATTATTTCATGCA
CTTAGGAAAATGGGGATTCCCACAATCTTTTTTATCAATAAGATTGACCAAAATGGAATT
GATTTATCAACGGTTTATCAGGATATTAAAGAGAAACTTTCTGCCGAAATTGTAATCAAA
CAGAAGGTAGAACTGTATCCTAATATGTGTGTGACGAACTTTACCGAATCTGAACAATGG
GATATGGTAATAGAAGGAAATGATTACCTTTTGGAGAAATATACGTCTGGGAAATTATTG
GAAGCATTAGAACTCGAACAAGAGGAAAGCATAAGATTTCATAATTGTTCCCTGTTCCCT
GTTTATCACGGAAGTGCAAAAAACAATATAGGGATTGATAACCTTATAGAAGTGATTACG
AATAAATTTTATTCATCAACACATCGAGGTCAGTCTGAACTTTGCGGAAAAGTTTTCAAA
ATTGAGTATTCGGAAAAAAGACAGCGTCTTGCATATATACGTCTTTATAGTGGCGTACTG
CATTTGCGAGATCCGGTTAGAATATCGGAAAAGGAAAAAATAAAAATTACAGAAATGTAT
ACTTCAATAAATGGTGAATTATGTAAAATCGATAAGGCTTATTCCGGGGAAATTGTTATT
TTGCAGAATGAGTTTTTGAAGTTAAATAGTGTTCTTGGAGATACAAAGCTATTGCCACAG
AGAGAGAGAATTGAAAATCCCCTCCCTCTGCTGCAAACGACTGTTGAACCGAGCAAACCT
CAACAAAGGGAAATGTTACTTGATGCACTTTTAGAAATCTCCGACAGTGACCCGCTTCTG
CGATATTATGTGGATTCTGCGACACATGAAATCATACTTTCTTTCTTAGGGAAAGTACAA
ATGGAAGTGACTTGTGCTCTGCTGCAAGAAAAGTATCATGTGGAGATAGAAATAAAAGAG
CCTACAGTCATTTATATGGAAAGACCGTTAAAAAAAGCAGAGTATACCATTCACATCGAA
GTTCCACCGAATCCTTTCTGGGCTTCCATTGGTCTATCTGTAGCACCGCTTCCATTAGGG
AGCGGAGTACAGTATGAGAGCTCGGTTTCTCTTGGATACTTAAATCAATCGTTTCAAAAT
GCAGTTATGGAGGGGATACGCTATGGCTGTGAACAAGGATTGTATGGTTGGAATGTGACG
GACTGTAAAATCTGTTTTAAGTATGGCTTATACTATAGCCCTGTTAGTACCCCAGCAGAT
TTTCGGATGCTTGCTCCTATTGTATTGGAACAAGTCTTAAAAAAAGCTGGAACAGAATTG
TTAGAGCCATATCTTAGTTTTAAAATTTATGCGCCACAGGAATATCTTTCACGAGCATAC
AACGATGCTCCTAAATATTGTGCGAACATCGTAGACACTCAATTGAAAAATAATGAGGTC
ATTCTTAGTGGAGAAATCCCTGCTCGGTGTATTCAAAAATATCGTAGTGATTTAACTTTC
TTTACAAATGGACGTAGTGTTTGTTTAACAGAGTTAAAAGGGTACCATGTTACTACCGGT
GAACCTGTTTGCCAGCCCCGTCGTCCAAATAGTCGGATAGATAAAGTACGATATATGTTC
AATAAAATAACTTAG
>86860|AUSMDU00006941|Neisseria_gonorrhoeae|32|Neisseria_gonorrhoeae:1-1935
ATGGAGGAAAATCACATGAAAATTATTAATATTGGAGTTTTAGCTCATGTTGATGCAGGA
AAAACTACCTTAACAGAAAGCTTATTATATAACAGTGGAGCGATTACAGAATTAGGAAGC
GTGGACAAAGGTACAACGAGGACGGATAATACGCTTTTAGAACGTCAGAGAGGAATTACA
ATTCAGACAGGAATAACCTCTTTTCAGTGGGAAAATACGAAGGTGAACATCATAGACACG
CCAGGACATATGGATTTCTTAGCAGAAGTATATCGTTCATTATCAGTTTTAGATGGGGCA
ATTCTACTGATTTCTGCAAAAGATGGCGTACAAGCACAAACTCGTATATTATTTCATGCA
CTTAGGAAAATGGGGATTCCCACAATCTTTTTTATCAATAAGATTGACCAAAATGGAATT
GATTTATCAACGGTTTATCAGGATATTAAAGAGAAACTTTCTGCCGAAATTGTAATCAAA
CAGAAGGTAGAACTGTATCCTAATATGTGTGTGACGAACTTTACCGAATCTGAACAATGG
GATATGGTAATAGAAGGAAATGATTACCTTTTGGAGAAATATACGTCTGGGAAATTATTG
GAAGCATTAGAACTCGAACAAGAGGAAAGCATAAGATTTCATAATTGTTCCCTGTTCCCT
GTTTATCACGGAAGTGCAAAAAACAATATAGGGATTGATAACCTTATAGAAGTGATTACG
AATAAATTTTATTCATCAACACATCGAGGTCAGTCTGAACTTTGCGGAAAAGTTTTCAAA
ATTGAGTATTCGGAAAAAAGACAGCGTCTTGCATATATACGTCTTTATAGTGGCGTACTG
CATTTGCGAGATCCGGTTAGAATATCGGAAAAGGAAAAAATAAAAATTACAGAAATGTAT
ACTTCAATAAATGGTGAATTATGTAAAATCGATAAGGCTTATTCCGGGGAAATTGTTATT
TTGCAGAATGAGTTTTTGAAGTTAAATAGTGTTCTTGGAGATACAAAGCTATTGCCACAG
AGAGAGAGAATTGAAAATCCCCTCCCTCTGCTGCAAACGACTGTTGAACCGAGCAAACCT
CAACAAAGGGAAATGTTACTTGATGCACTTTTAGAAATCTCCGACAGTGACCCGCTTCTG
CGATATTATGTGGATTCTGCGACACATGAAATCATACTTTCTTTCTTAGGGAAAGTACAA
ATGGAAGTGACTTGTGCTCTGCTGCAAGAAAAGTATCATGTGGAGATAGAAATAAAAGAG
CCTACAGTCATTTATATGGAAAGACCGTTAAAAAAAGCAGAGTATACCATTCACATCGAA
GTTCCACCGAATCCTTTCTGGGCTTCCATTGGTCTATCTGTAGCACCGCTTCCATTAGGG
AGCGGAGTACAGTATGAGAGCTCGGTTTCTCTTGGATACTTAAATCAATCGTTTCAAAAT
GCAGTTATGGAGGGGATACGCTATGGCTGTGAACAAGGATTGTATGGTTGGAATGTGACG
GACTGTAAAATCTGTTTTAAGTATGGCTTATACTATAGCCCTGTTAGTACCCCAGCAGAT
TTTCGGATGCTTGCTCCTATTGTATTGGAACAAGTCTTAAAAAAAGCTGGAACAGAATTG
TTAGAGCCATATCTTAGTTTTAAAATTTATGCGCCACAGGAATATCTTTCACGAGCATAC
AACGATGCTCCTAAATATTGTGCGAACATCGTAGACACTCAATTGAAAAATAATGAGGTC
ATTCTTAGTGGAGAAATCCCTGCTCGGTGTATTCAAAAATATCGTAGTGATTTAACTTTC
TTTACAAATGGACGTAGTGTTTGTTTAACAGAGTTAAAAGGGTACCATGTTACTACCGGT
GAACCTGTTTGCCAGCCCCGTCGTCCAAATAGTCGGATAGATAAAGTACGATATATGTTC
AATAAAATAACTTAG
>86863|AUSMDU00007064|Neisseria_gonorrhoeae|16|Neisseria_gonorrhoeae:1-1935
ATGGAGGAAAATCACATGAAAATTATTAATATTGGAGTTTTAGCTCATGTTGATGCAGGA
AAAACTACCTTAACAGAAAGCTTATTATATAACAGTGGAGCGATTACAGAATTAGGAAGC
GTGGACAAAGGTACAACGAGGACGGATAATACGCTTTTAGAACGTCAGAGAGGAATTACA
ATTCAGACAGGAATAACCTCTTTTCAGTGGGAAAATACGAAGGTGAACATCATAGACACG
CCAGGACATATGGATTTCTTAGCAGAAGTATATCGTTCATTATCAGTTTTAGATGGGGCA
ATTCTACTGATTTCTGCAAAAGATGGCGTACAAGCACAAACTCGTATATTATTTCATGCA
CTTAGGAAAATGGGGATTCCCACAATCTTTTTTATCAATAAGATTGACCAAAATGGAATT
GATTTATCAACGGTTTATCAGGATATTAAAGAGAAACTTTCTGCCGAAATTGTAATCAAA
CAGAAGGTAGAACTGTATCCTAATATGTGTGTGACGAACTTTACCGAATCTGAACAATGG
GATATGGTAATAGAAGGAAATGATTACCTTTTGGAGAAATATACGTCTGGGAAATTATTG
GAAGCATTAGAACTCGAACAAGAGGAAAGCATAAGATTTCATAATTGTTCCCTGTTCCCT
GTTTATCACGGAAGTGCAAAAAACAATATAGGGATTGATAACCTTATAGAAGTGATTACG
AATAAATTTTATTCATCAACACATCGAGGTCAGTCTGAACTTTGCGGAAAAGTTTTCAAA
ATTGAGTATTCGGAAAAAAGACAGCGTCTTGCATATATACGTCTTTATAGTGGCGTACTG
CATTTGCGAGATCCGGTTAGAATATCGGAAAAGGAAAAAATAAAAATTACAGAAATGTAT
ACTTCAATAAATGGTGAATTATGTAAAATCGATAAGGCTTATTCCGGGGAAATTGTTATT
TTGCAGAATGAGTTTTTGAAGTTAAATAGTGTTCTTGGAGATACAAAGCTATTGCCACAG
AGAGAGAGAATTGAAAATCCCCTCCCTCTGCTGCAAACGACTGTTGAACCGAGCAAACCT
CAACAAAGGGAAATGTTACTTGATGCACTTTTAGAAATCTCCGACAGTGACCCGCTTCTG
CGATATTATGTGGATTCTGCGACACATGAAATCATACTTTCTTTCTTAGGGAAAGTACAA
ATGGAAGTGACTTGTGCTCTGCTGCAAGAAAAGTATCATGTGGAGATAGAAATAAAAGAG
CCTACAGTCATTTATATGGAAAGACCGTTAAAAAAAGCAGAGTATACCATTCACATCGAA
GTTCCACCGAATCCTTTCTGGGCTTCCATTGGTCTATCTGTAGCACCGCTTCCATTAGGG
AGCGGAGTACAGTATGAGAGCTCGGTTTCTCTTGGATACTTAAATCAATCGTTTCAAAAT
GCAGTTATGGAGGGGATACGCTATGGCTGTGAACAAGGATTGTATGGTTGGAATGTGACG
GACTGTAAAATCTGTTTTAAGTATGGCTTATACTATAGCCCTGTTAGTACCCCAGCAGAT
TTTCGGATGCTTGCTCCTATTGTATTGGAACAAGTCTTAAAAAAAGCTGGAACAGAATTG
TTAGAGCCATATCTTAGTTTTAAAATTTATGCGCCACAGGAATATCTTTCACGAGCATAC
AACGATGCTCCTAAATATTGTGCGAACATCGTAGACACTCAATTGAAAAATAATGAGGTC
ATTCTTAGTGGAGAAATCCCTGCTCGGTGTATTCAAAAATATCGTAGTGATTTAACTTTC
TTTACAAATGGACGTAGTGTTTGTTTAACAGAGTTAAAAGGGTACCATGTTACTACCGGT
GAACCTGTTTGCCAGCCCCGTCGTCCAAATAGTCGGATAGATAAAGTACGATATATGTTC
AATAAAATAACTTAG
>86866|AUSMDU00007063|Neisseria_gonorrhoeae|16|Neisseria_gonorrhoeae:1-1935
ATGGAGGAAAATCACATGAAAATTATTAATATTGGAGTTTTAGCTCATGTTGATGCAGGA
AAAACTACCTTAACAGAAAGCTTATTATATAACAGTGGAGCGATTACAGAATTAGGAAGC
GTGGACAAAGGTACAACGAGGACGGATAATACGCTTTTAGAACGTCAGAGAGGAATTACA
ATTCAGACAGGAATAACCTCTTTTCAGTGGGAAAATACGAAGGTGAACATCATAGACACG
CCAGGACATATGGATTTCTTAGCAGAAGTATATCGTTCATTATCAGTTTTAGATGGGGCA
ATTCTACTGATTTCTGCAAAAGATGGCGTACAAGCACAAACTCGTATATTATTTCATGCA
CTTAGGAAAATGGGGATTCCCACAATCTTTTTTATCAATAAGATTGACCAAAATGGAATT
GATTTATCAACGGTTTATCAGGATATTAAAGAGAAACTTTCTGCCGAAATTGTAATCAAA
CAGAAGGTAGAACTGTATCCTAATATGTGTGTGACGAACTTTACCGAATCTGAACAATGG
GATATGGTAATAGAAGGAAATGATTACCTTTTGGAGAAATATACGTCTGGGAAATTATTG
GAAGCATTAGAACTCGAACAAGAGGAAAGCATAAGATTTCATAATTGTTCCCTGTTCCCT
GTTTATCACGGAAGTGCAAAAAACAATATAGGGATTGATAACCTTATAGAAGTGATTACG
AATAAATTTTATTCATCAACACATCGAGGTCAGTCTGAACTTTGCGGAAAAGTTTTCAAA
ATTGAGTATTCGGAAAAAAGACAGCGTCTTGCATATATACGTCTTTATAGTGGCGTACTG
CATTTGCGAGATCCGGTTAGAATATCGGAAAAGGAAAAAATAAAAATTACAGAAATGTAT
ACTTCAATAAATGGTGAATTATGTAAAATCGATAAGGCTTATTCCGGGGAAATTGTTATT
TTGCAGAATGAGTTTTTGAAGTTAAATAGTGTTCTTGGAGATACAAAGCTATTGCCACAG
AGAGAGAGAATTGAAAATCCCCTCCCTCTGCTGCAAACGACTGTTGAACCGAGCAAACCT
CAACAAAGGGAAATGTTACTTGATGCACTTTTAGAAATCTCCGACAGTGACCCGCTTCTG
CGATATTATGTGGATTCTGCGACACATGAAATCATACTTTCTTTCTTAGGGAAAGTACAA
ATGGAAGTGACTTGTGCTCTGCTGCAAGAAAAGTATCATGTGGAGATAGAAATAAAAGAG
CCTACAGTCATTTATATGGAAAGACCGTTAAAAAAAGCAGAGTATACCATTCACATCGAA
GTTCCACCGAATCCTTTCTGGGCTTCCATTGGTCTATCTGTAGCACCGCTTCCATTAGGG
AGCGGAGTACAGTATGAGAGCTCGGTTTCTCTTGGATACTTAAATCAATCGTTTCAAAAT
GCAGTTATGGAGGGGATACGCTATGGCTGTGAACAAGGATTGTATGGTTGGAATGTGACG
GACTGTAAAATCTGTTTTAAGTATGGCTTATACTATAGCCCTGTTAGTACCCCAGCAGAT
TTTCGGATGCTTGCTCCTATTGTATTGGAACAAGTCTTAAAAAAAGCTGGAACAGAATTG
TTAGAGCCATATCTTAGTTTTAAAATTTATGCGCCACAGGAATATCTTTCACGAGCATAC
AACGATGCTCCTAAATATTGTGCGAACATCGTAGACACTCAATTGAAAAATAATGAGGTC
ATTCTTAGTGGAGAAATCCCTGCTCGGTGTATTCAAAAATATCGTAGTGATTTAACTTTC
TTTACAAATGGACGTAGTGTTTGTTTAACAGAGTTAAAAGGGTACCATGTTACTACCGGT
GAACCTGTTTGCCAGCCCCGTCGTCCAAATAGTCGGATAGATAAAGTACGATATATGTTC
AATAAAATAACTTAG
>86869|AUSMDU00007068|Neisseria_gonorrhoeae|32|Neisseria_gonorrhoeae:1-1935
ATGGAGGAAAATCACATGAAAATTATTAATATTGGAGTTTTAGCTCATGTTGATGCAGGA
AAAACTACCTTAACAGAAAGCTTATTATATAACAGTGGAGCGATTACAGAATTAGGAAGC
GTGGACAAAGGTACAACGAGGACGGATAATACGCTTTTAGAACGTCAGAGAGGAATTACA
ATTCAGACAGGAATAACCTCTTTTCAGTGGGAAAATACGAAGGTGAACATCATAGACACG
CCAGGACATATGGATTTCTTAGCAGAAGTATATCGTTCATTATCAGTTTTAGATGGGGCA
ATTCTACTGATTTCTGCAAAAGATGGCGTACAAGCACAAACTCGTATATTATTTCATGCA
CTTAGGAAAATGGGGATTCCCACAATCTTTTTTATCAATAAGATTGACCAAAATGGAATT
GATTTATCAACGGTTTATCAGGATATTAAAGAGAAACTTTCTGCCGAAATTGTAATCAAA
CAGAAGGTAGAACTGTATCCTAATATGTGTGTGACGAACTTTACCGAATCTGAACAATGG
GATATGGTAATAGAAGGAAATGATTACCTTTTGGAGAAATATACGTCTGGGAAATTATTG
GAAGCATTAGAACTCGAACAAGAGGAAAGCATAAGATTTCATAATTGTTCCCTGTTCCCT
GTTTATCACGGAAGTGCAAAAAACAATATAGGGATTGATAACCTTATAGAAGTGATTACG
AATAAATTTTATTCATCAACACATCGAGGTCAGTCTGAACTTTGCGGAAAAGTTTTCAAA
ATTGAGTATTCGGAAAAAAGACAGCGTCTTGCATATATACGTCTTTATAGTGGCGTACTG
CATTTGCGAGATCCGGTTAGAATATCGGAAAAGGAAAAAATAAAAATTACAGAAATGTAT
ACTTCAATAAATGGTGAATTATGTAAAATCGATAAGGCTTATTCCGGGGAAATTGTTATT
TTGCAGAATGAGTTTTTGAAGTTAAATAGTGTTCTTGGAGATACAAAGCTATTGCCACAG
AGAGAGAGAATTGAAAATCCCCTCCCTCTGCTGCAAACGACTGTTGAACCGAGCAAACCT
CAACAAAGGGAAATGTTACTTGATGCACTTTTAGAAATCTCCGACAGTGACCCGCTTCTG
CGATATTATGTGGATTCTGCGACACATGAAATCATACTTTCTTTCTTAGGGAAAGTACAA
ATGGAAGTGACTTGTGCTCTGCTGCAAGAAAAGTATCATGTGGAGATAGAAATAAAAGAG
CCTACAGTCATTTATATGGAAAGACCGTTAAAAAAAGCAGAGTATACCATTCACATCGAA
GTTCCACCGAATCCTTTCTGGGCTTCCATTGGTCTATCTGTAGCACCGCTTCCATTAGGG
AGCGGAGTACAGTATGAGAGCTCGGTTTCTCTTGGATACTTAAATCAATCGTTTCAAAAT
GCAGTTATGGAGGGGATACGCTATGGCTGTGAACAAGGATTGTATGGTTGGAATGTGACG
GACTGTAAAATCTGTTTTAAGTATGGCTTATACTATAGCCCTGTTAGTACCCCAGCAGAT
TTTCGGATGCTTGCTCCTATTGTATTGGAACAAGTCTTAAAAAAAGCTGGAACAGAATTG
TTAGAGCCATATCTTAGTTTTAAAATTTATGCGCCACAGGAATATCTTTCACGAGCATAC
AACGATGCTCCTAAATATTGTGCGAACATCGTAGACACTCAATTGAAAAATAATGAGGTC
ATTCTTAGTGGAGAAATCCCTGCTCGGTGTATTCAAAAATATCGTAGTGATTTAACTTTC
TTTACAAATGGACGTAGTGTTTGTTTAACAGAGTTAAAAGGGTACCATGTTACTACCGGT
GAACCTGTTTGCCAGCCCCGTCGTCCAAATAGTCGGATAGATAAAGTACGATATATGTTC
AATAAAATAACTTAG
>86892|AUSMDU00006979|Neisseria_gonorrhoeae|32|Neisseria_gonorrhoeae:1-1935
ATGGAGGAAAATCACATGAAAATTATTAATATTGGAGTTTTAGCTCATGTTGATGCAGGA
AAAACTACCTTAACAGAAAGCTTATTATATAACAGTGGAGCGATTACAGAATTAGGAAGC
GTGGACAAAGGTACAACGAGGACGGATAATACGCTTTTAGAACGTCAGAGAGGAATTACA
ATTCAGACAGGAATAACCTCTTTTCAGTGGGAAAATACGAAGGTGAACATCATAGACACG
CCAGGACATATGGATTTCTTAGCAGAAGTATATCGTTCATTATCAGTTTTAGATGGGGCA
ATTCTACTGATTTCTGCAAAAGATGGCGTACAAGCACAAACTCGTATATTATTTCATGCA
CTTAGGAAAATGGGGATTCCCACAATCTTTTTTATCAATAAGATTGACCAAAATGGAATT
GATTTATCAACGGTTTATCAGGATATTAAAGAGAAACTTTCTGCCGAAATTGTAATCAAA
CAGAAGGTAGAACTGTATCCTAATATGTGTGTGACGAACTTTACCGAATCTGAACAATGG
GATATGGTAATAGAAGGAAATGATTACCTTTTGGAGAAATATACGTCTGGGAAATTATTG
GAAGCATTAGAACTCGAACAAGAGGAAAGCATAAGATTTCATAATTGTTCCCTGTTCCCT
GTTTATCACGGAAGTGCAAAAAACAATATAGGGATTGATAACCTTATAGAAGTGATTACG
AATAAATTTTATTCATCAACACATCGAGGTCAGTCTGAACTTTGCGGAAAAGTTTTCAAA
ATTGAGTATTCGGAAAAAAGACAGCGTCTTGCATATATACGTCTTTATAGTGGCGTACTG
CATTTGCGAGATCCGGTTAGAATATCGGAAAAGGAAAAAATAAAAATTACAGAAATGTAT
ACTTCAATAAATGGTGAATTATGTAAAATCGATAAGGCTTATTCCGGGGAAATTGTTATT
TTGCAGAATGAGTTTTTGAAGTTAAATAGTGTTCTTGGAGATACAAAGCTATTGCCACAG
AGAGAGAGAATTGAAAATCCCCTCCCTCTGCTGCAAACGACTGTTGAACCGAGCAAACCT
CAACAAAGGGAAATGTTACTTGATGCACTTTTAGAAATCTCCGACAGTGACCCGCTTCTG
CGATATTATGTGGATTCTGCGACACATGAAATCATACTTTCTTTCTTAGGGAAAGTACAA
ATGGAAGTGACTTGTGCTCTGCTGCAAGAAAAGTATCATGTGGAGATAGAAATAAAAGAG
CCTACAGTCATTTATATGGAAAGACCGTTAAAAAAAGCAGAGTATACCATTCACATCGAA
GTTCCACCGAATCCTTTCTGGGCTTCCATTGGTCTATCTGTAGCACCGCTTCCATTAGGG
AGCGGAGTACAGTATGAGAGCTCGGTTTCTCTTGGATACTTAAATCAATCGTTTCAAAAT
GCAGTTATGGAGGGGATACGCTATGGCTGTGAACAAGGATTGTATGGTTGGAATGTGACG
GACTGTAAAATCTGTTTTAAGTATGGCTTATACTATAGCCCTGTTAGTACCCCAGCAGAT
TTTCGGATGCTTGCTCCTATTGTATTGGAACAAGTCTTAAAAAAAGCTGGAACAGAATTG
TTAGAGCCATATCTTAGTTTTAAAATTTATGCGCCACAGGAATATCTTTCACGAGCATAC
AACGATGCTCCTAAATATTGTGCGAACATCGTAGACACTCAATTGAAAAATAATGAGGTC
ATTCTTAGTGGAGAAATCCCTGCTCGGTGTATTCAAAAATATCGTAGTGATTTAACTTTC
TTTACAAATGGACGTAGTGTTTGTTTAACAGAGTTAAAAGGGTACCATGTTACTACCGGT
GAACCTGTTTGCCAGCCCCGTCGTCCAAATAGTCGGATAGATAAAGTACGATATATGTTC
AATAAAATAACTTAG
>86893|AUSMDU00007108|Neisseria_gonorrhoeae|16|Neisseria_gonorrhoeae:1-1935
ATGGAGGAAAATCACATGAAAATTATTAATATTGGAGTTTTAGCTCATGTTGATGCAGGA
AAAACTACCTTAACAGAAAGCTTATTATATAACAGTGGAGCGATTACAGAATTAGGAAGC
GTGGACAAAGGTACAACGAGGACGGATAATACGCTTTTAGAACGTCAGAGAGGAATTACA
ATTCAGACAGGAATAACCTCTTTTCAGTGGGAAAATACGAAGGTGAACATCATAGACACG
CCAGGACATATGGATTTCTTAGCAGAAGTATATCGTTCATTATCAGTTTTAGATGGGGCA
ATTCTACTGATTTCTGCAAAAGATGGCGTACAAGCACAAACTCGTATATTATTTCATGCA
CTTAGGAAAATGGGGATTCCCACAATCTTTTTTATCAATAAGATTGACCAAAATGGAATT
GATTTATCAACGGTTTATCAGGATATTAAAGAGAAACTTTCTGCCGAAATTGTAATCAAA
CAGAAGGTAGAACTGTATCCTAATATGTGTGTGACGAACTTTACCGAATCTGAACAATGG
GATATGGTAATAGAAGGAAATGATTACCTTTTGGAGAAATATACGTCTGGGAAATTATTG
GAAGCATTAGAACTCGAACAAGAGGAAAGCATAAGATTTCATAATTGTTCCCTGTTCCCT
GTTTATCACGGAAGTGCAAAAAACAATATAGGGATTGATAACCTTATAGAAGTGATTACG
AATAAATTTTATTCATCAACACATCGAGGTCAGTCTGAACTTTGCGGAAAAGTTTTCAAA
ATTGAGTATTCGGAAAAAAGACAGCGTCTTGCATATATACGTCTTTATAGTGGCGTACTG
CATTTGCGAGATCCGGTTAGAATATCGGAAAAGGAAAAAATAAAAATTACAGAAATGTAT
ACTTCAATAAATGGTGAATTATGTAAAATCGATAAGGCTTATTCCGGGGAAATTGTTATT
TTGCAGAATGAGTTTTTGAAGTTAAATAGTGTTCTTGGAGATACAAAGCTATTGCCACAG
AGAGAGAGAATTGAAAATCCCCTCCCTCTGCTGCAAACGACTGTTGAACCGAGCAAACCT
CAACAAAGGGAAATGTTACTTGATGCACTTTTAGAAATCTCCGACAGTGACCCGCTTCTG
CGATATTATGTGGATTCTGCGACACATGAAATCATACTTTCTTTCTTAGGGAAAGTACAA
ATGGAAGTGACTTGTGCTCTGCTGCAAGAAAAGTATCATGTGGAGATAGAAATAAAAGAG
CCTACAGTCATTTATATGGAAAGACCGTTAAAAAAAGCAGAGTATACCATTCACATCGAA
GTTCCACCGAATCCTTTCTGGGCTTCCATTGGTCTATCTGTAGCACCGCTTCCATTAGGG
AGCGGAGTACAGTATGAGAGCTCGGTTTCTCTTGGATACTTAAATCAATCGTTTCAAAAT
GCAGTTATGGAGGGGATACGCTATGGCTGTGAACAAGGATTGTATGGTTGGAATGTGACG
GACTGTAAAATCTGTTTTAAGTATGGCTTATACTATAGCCCTGTTAGTACCCCAGCAGAT
TTTCGGATGCTTGCTCCTATTGTATTGGAACAAGTCTTAAAAAAAGCTGGAACAGAATTG
TTAGAGCCATATCTTAGTTTTAAAATTTATGCGCCACAGGAATATCTTTCACGAGCATAC
AACGATGCTCCTAAATATTGTGCGAACATCGTAGACACTCAATTGAAAAATAATGAGGTC
ATTCTTAGTGGAGAAATCCCTGCTCGGTGTATTCAAAAATATCGTAGTGATTTAACTTTC
TTTACAAATGGACGTAGTGTTTGTTTAACAGAGTTAAAAGGGTACCATGTTACTACCGGT
GAACCTGTTTGCCAGCCCCGTCGTCCAAATAGTCGGATAGATAAAGTACGATATATGTTC
AATAAAATAACTTAG
>86914|AUSMDU00006948|Neisseria_gonorrhoeae|16|Neisseria_gonorrhoeae:1-1935
ATGGAGGAAAATCACATGAAAATTATTAATATTGGAGTTTTAGCTCATGTTGATGCAGGA
AAAACTACCTTAACAGAAAGCTTATTATATAACAGTGGAGCGATTACAGAATTAGGAAGC
GTGGACAAAGGTACAACGAGGACGGATAATACGCTTTTAGAACGTCAGAGAGGAATTACA
ATTCAGACAGGAATAACCTCTTTTCAGTGGGAAAATACGAAGGTGAACATCATAGACACG
CCAGGACATATGGATTTCTTAGCAGAAGTATATCGTTCATTATCAGTTTTAGATGGGGCA
ATTCTACTGATTTCTGCAAAAGATGGCGTACAAGCACAAACTCGTATATTATTTCATGCA
CTTAGGAAAATGGGGATTCCCACAATCTTTTTTATCAATAAGATTGACCAAAATGGAATT
GATTTATCAACGGTTTATCAGGATATTAAAGAGAAACTTTCTGCCGAAATTGTAATCAAA
CAGAAGGTAGAACTGTATCCTAATATGTGTGTGACGAACTTTACCGAATCTGAACAATGG
GATATGGTAATAGAAGGAAATGATTACCTTTTGGAGAAATATACGTCTGGGAAATTATTG
GAAGCATTAGAACTCGAACAAGAGGAAAGCATAAGATTTCATAATTGTTCCCTGTTCCCT
GTTTATCACGGAAGTGCAAAAAACAATATAGGGATTGATAACCTTATAGAAGTGATTACG
AATAAATTTTATTCATCAACACATCGAGGTCAGTCTGAACTTTGCGGAAAAGTTTTCAAA
ATTGAGTATTCGGAAAAAAGACAGCGTCTTGCATATATACGTCTTTATAGTGGCGTACTG
CATTTGCGAGATCCGGTTAGAATATCGGAAAAGGAAAAAATAAAAATTACAGAAATGTAT
ACTTCAATAAATGGTGAATTATGTAAAATCGATAAGGCTTATTCCGGGGAAATTGTTATT
TTGCAGAATGAGTTTTTGAAGTTAAATAGTGTTCTTGGAGATACAAAGCTATTGCCACAG
AGAGAGAGAATTGAAAATCCCCTCCCTCTGCTGCAAACGACTGTTGAACCGAGCAAACCT
CAACAAAGGGAAATGTTACTTGATGCACTTTTAGAAATCTCCGACAGTGACCCGCTTCTG
CGATATTATGTGGATTCTGCGACACATGAAATCATACTTTCTTTCTTAGGGAAAGTACAA
ATGGAAGTGACTTGTGCTCTGCTGCAAGAAAAGTATCATGTGGAGATAGAAATAAAAGAG
CCTACAGTCATTTATATGGAAAGACCGTTAAAAAAAGCAGAGTATACCATTCACATCGAA
GTTCCACCGAATCCTTTCTGGGCTTCCATTGGTCTATCTGTAGCACCGCTTCCATTAGGG
AGCGGAGTACAGTATGAGAGCTCGGTTTCTCTTGGATACTTAAATCAATCGTTTCAAAAT
GCAGTTATGGAGGGGATACGCTATGGCTGTGAACAAGGATTGTATGGTTGGAATGTGACG
GACTGTAAAATCTGTTTTAAGTATGGCTTATACTATAGCCCTGTTAGTACCCCAGCAGAT
TTTCGGATGCTTGCTCCTATTGTATTGGAACAAGTCTTAAAAAAAGCTGGAACAGAATTG
TTAGAGCCATATCTTAGTTTTAAAATTTATGCGCCACAGGAATATCTTTCACGAGCATAC
AACGATGCTCCTAAATATTGTGCGAACATCGTAGACACTCAATTGAAAAATAATGAGGTC
ATTCTTAGTGGAGAAATCCCTGCTCGGTGTATTCAAAAATATCGTAGTGATTTAACTTTC
TTTACAAATGGACGTAGTGTTTGTTTAACAGAGTTAAAAGGGTACCATGTTACTACCGGT
GAACCTGTTTGCCAGCCCCGTCGTCCAAATAGTCGGATAGATAAAGTACGATATATGTTC
AATAAAATAACTTAG
>87085|ECDC_AT13_491|Neisseria_gonorrhoeae||Neisseria_gonorrhoeae:1-1935
ATGGAGGAAAATCACATGAAAATTATTAATATTGGAGTTTTAGCTCATGTTGATGCAGGA
AAAACTACCTTAACAGAAAGCTTATTATATAACAGTGGAGCGATTACAGAATTAGGAAGC
GTGGACAAAGGTACAACGAGGACGGATAATACGCTTTTAGAACGTCAGAGAGGAATTACA
ATTCAGACAGGAATAACCTCTTTTCAGTGGGAAAATACGAAGGTGAACATCATAGACACG
CCAGGACATATGGATTTCTTAGCAGAAGTATATCGTTCATTATCAGTTTTAGATGGGGCA
ATTCTACTGATTTCTGCAAAAGATGGCGTACAAGCACAAACTCGTATATTATTTCATGCA
CTTAGGAAAATGGGGATTCCCACAATCTTTTTTATCAATAAGATTGACCAAAATGGAATT
GATTTATCAACGGTTTATCAGGATATTAAAGAGAAACTTTCTGCCGAAATTGTAATCAAA
CAGAAGGTAGAACTGTATCCTAATATGTGTGTGACGAACTTTACCGAATCTGAACAATGG
GATATGGTAATAGAAGGAAATGATTACCTTTTGGAGAAATATACGTCTGGGAAATTATTG
GAAGCATTAGAACTCGAACAAGAGGAAAGCATAAGATTTCATAATTGTTCCCTGTTCCCT
GTTTATCACGGAAGTGCAAAAAACAATATAGGGATTGATAACCTTATAGAAGTGATTACG
AATAAATTTTATTCATCAACACATCGAGGTCAGTCTGAACTTTGCGGAAAAGTTTTCAAA
ATTGAGTATTCGGAAAAAAGACAGCGTCTTGCATATATACGTCTTTATAGTGGCGTACTG
CATTTGCGAGATCCGGTTAGAATATCGGAAAAGGAAAAAATAAAAATTACAGAAATGTAT
ACTTCAATAAATGGTGAATTATGTAAAATCGATAAGGCTTATTCCGGGGAAATTGTTATT
TTGCAGAATGAGTTTTTGAAGTTAAATAGTGTTCTTGGAGATACAAAGCTATTGCCACAG
AGAGAGAGAATTGAAAATCCCCTCCCTCTGCTGCAAACGACTGTTGAACCGAGCAAACCT
CAACAAAGGGAAATGTTACTTGATGCACTTTTAGAAATCTCCGACAGTGACCCGCTTCTG
CGATATTATGTGGATTCTGCGACACATGAAATCATACTTTCTTTCTTAGGGAAAGTACAA
ATGGAAGTGACTTGTGCTCTGCTGCAAGAAAAGTATCATGTGGAGATAGAAATAAAAGAG
CCTACAGTCATTTATATGGAAAGACCGTTAAAAAAAGCAGAGTATACCATTCACATCGAA
GTTCCACCGAATCCTTTCTGGGCTTCCATTGGTCTATCTGTAGCACCGCTTCCATTAGGG
AGCGGAGTACAGTATGAGAGCTCGGTTTCTCTTGGATACTTAAATCAATCGTTTCAAAAT
GCAGTTATGGAGGGGATACGCTATGGCTGTGAACAAGGATTGTATGGTTGGAATGTGACG
GACTGTAAAATCTGTTTTAAGTATGGCTTATACTATAGCCCTGTTAGTACCCCAGCAGAT
TTTCGGATGCTTGCTCCTATTGTATTGGAACAAGTCTTAAAAAAAGCTGGAACAGAATTG
TTAGAGCCATATCTTAGTTTTAAAATTTATGCGCCACAGGAATATCTTTCACGAGCATAC
AACGATGCTCCTAAATATTGTGCGAACATCGTAGACACTCAATTGAAAAATAATGAGGTC
ATTCTTAGTGGAGAAATCCCTGCTCGGTGTATTCAAAAATATCGTAGTGATTTAACTTTC
TTTACAAATGGACGTAGTGTTTGTTTAACAGAGTTAAAAGGGTACCATGTTACTACCGGT
GAACCTGTTTGCCAGCCCCGTCGTCCAAATAGTCGGATAGATAAAGTACGATATATGTTC
AATAAAATAACTTAG
>87087|ECDC_AT13_494|Neisseria_gonorrhoeae||Neisseria_gonorrhoeae:1-1935
ATGGAGGAAAATCACATGAAAATTATTAATATTGGAGTTTTAGCTCATGTTGATGCAGGA
AAAACTACCTTAACAGAAAGCTTATTATATAACAGTGGAGCGATTACAGAATTAGGAAGC
GTGGACAAAGGTACAACGAGGACGGATAATACGCTTTTAGAACGTCAGAGAGGAATTACA
ATTCAGACAGGAATAACCTCTTTTCAGTGGGAAAATACGAAGGTGAACATCATAGACACG
CCAGGACATATGGATTTCTTAGCAGAAGTATATCGTTCATTATCAGTTTTAGATGGGGCA
ATTCTACTGATTTCTGCAAAAGATGGCGTACAAGCACAAACTCGTATATTATTTCATGCA
CTTAGGAAAATGGGGATTCCCACAATCTTTTTTATCAATAAGATTGACCAAAATGGAATT
GATTTATCAACGGTTTATCAGGATATTAAAGAGAAACTTTCTGCCGAAATTGTAATCAAA
CAGAAGGTAGAACTGTATCCTAATATGTGTGTGACGAACTTTACCGAATCTGAACAATGG
GATATGGTAATAGAAGGAAATGATTACCTTTTGGAGAAATATACGTCTGGGAAATTATTG
GAAGCATTAGAACTCGAACAAGAGGAAAGCATAAGATTTCATAATTGTTCCCTGTTCCCT
GTTTATCACGGAAGTGCAAAAAACAATATAGGGATTGATAACCTTATAGAAGTGATTACG
AATAAATTTTATTCATCAACACATCGAGGTCAGTCTGAACTTTGCGGAAAAGTTTTCAAA
ATTGAGTATTCGGAAAAAAGACAGCGTCTTGCATATATACGTCTTTATAGTGGCGTACTG
CATTTGCGAGATCCGGTTAGAATATCGGAAAAGGAAAAAATAAAAATTACAGAAATGTAT
ACTTCAATAAATGGTGAATTATGTAAAATCGATAAGGCTTATTCCGGGGAAATTGTTATT
TTGCAGAATGAGTTTTTGAAGTTAAATAGTGTTCTTGGAGATACAAAGCTATTGCCACAG
AGAGAGAGAATTGAAAATCCCCTCCCTCTGCTGCAAACGACTGTTGAACCGAGCAAACCT
CAACAAAGGGAAATGTTACTTGATGCACTTTTAGAAATCTCCGACAGTGACCCGCTTCTG
CGATATTATGTGGATTCTGCGACACATGAAATCATACTTTCTTTCTTAGGGAAAGTACAA
ATGGAAGTGACTTGTGCTCTGCTGCAAGAAAAGTATCATGTGGAGATAGAAATAAAAGAG
CCTACAGTCATTTATATGGAAAGACCGTTAAAAAAAGCAGAGTATACCATTCACATCGAA
GTTCCACCGAATCCTTTCTGGGCTTCCATTGGTCTATCTGTAGCACCGCTTCCATTAGGG
AGCGGAGTACAGTATGAGAGCTCGGTTTCTCTTGGATACTTAAATCAATCGTTTCAAAAT
GCAGTTATGGAGGGGATACGCTATGGCTGTGAACAAGGATTGTATGGTTGGAATGTGACG
GACTGTAAAATCTGTTTTAAGTATGGCTTATACTATAGCCCTGTTAGTACCCCAGCAGAT
TTTCGGATGCTTGCTCCTATTGTATTGGAACAAGTCTTAAAAAAAGCTGGAACAGAATTG
TTAGAGCCATATCTTAGTTTTAAAATTTATGCGCCACAGGAATATCTTTCACGAGCATAC
AACGATGCTCCTAAATATTGTGCGAACATCGTAGACACTCAATTGAAAAATAATGAGGTC
ATTCTTAGTGGAGAAATCCCTGCTCGGTGTATTCAAAAATATCGTAGTGATTTAACTTTC
TTTACAAATGGACGTAGTGTTTGTTTAACAGAGTTAAAAGGGTACCATGTTACTACCGGT
GAACCTGTTTGCCAGCCCCGTCGTCCAAATAGTCGGATAGATAAAGTACGATATATGTTC
AATAAAATAACTTAG
>87096|ECDC_AT13_503|Neisseria_gonorrhoeae||Neisseria_gonorrhoeae:1-1935
ATGGAGGAAAATCACATGAAAATTATTAATATTGGAGTTTTAGCTCATGTTGATGCAGGA
AAAACTACCTTAACAGAAAGCTTATTATATAACAGTGGAGCGATTACAGAATTAGGAAGC
GTGGACAAAGGTACAACGAGGACGGATAATACGCTTTTAGAACGTCAGAGAGGAATTACA
ATTCAGACAGGAATAACCTCTTTTCAGTGGGAAAATACGAAGGTGAACATCATAGACACG
CCAGGACATATGGATTTCTTAGCAGAAGTATATCGTTCATTATCAGTTTTAGATGGGGCA
ATTCTACTGATTTCTGCAAAAGATGGCGTACAAGCACAAACTCGTATATTATTTCATGCA
CTTAGGAAAATGGGGATTCCCACAATCTTTTTTATCAATAAGATTGACCAAAATGGAATT
GATTTATCAACGGTTTATCAGGATATTAAAGAGAAACTTTCTGCCGAAATTGTAATCAAA
CAGAAGGTAGAACTGTATCCTAATATGTGTGTGACGAACTTTACCGAATCTGAACAATGG
GATATGGTAATAGAAGGAAATGATTACCTTTTGGAGAAATATACGTCTGGGAAATTATTG
GAAGCATTAGAACTCGAACAAGAGGAAAGCATAAGATTTCATAATTGTTCCCTGTTCCCT
GTTTATCACGGAAGTGCAAAAAACAATATAGGGATTGATAACCTTATAGAAGTGATTACG
AATAAATTTTATTCATCAACACATCGAGGTCAGTCTGAACTTTGCGGAAAAGTTTTCAAA
ATTGAGTATTCGGAAAAAAGACAGCGTCTTGCATATATACGTCTTTATAGTGGCGTACTG
CATTTGCGAGATCCGGTTAGAATATCGGAAAAGGAAAAAATAAAAATTACAGAAATGTAT
ACTTCAATAAATGGTGAATTATGTAAAATCGATAAGGCTTATTCCGGGGAAATTGTTATT
TTGCAGAATGAGTTTTTGAAGTTAAATAGTGTTCTTGGAGATACAAAGCTATTGCCACAG
AGAGAGAGAATTGAAAATCCCCTCCCTCTGCTGCAAACGACTGTTGAACCGAGCAAACCT
CAACAAAGGGAAATGTTACTTGATGCACTTTTAGAAATCTCCGACAGTGACCCGCTTCTG
CGATATTATGTGGATTCTGCGACACATGAAATCATACTTTCTTTCTTAGGGAAAGTACAA
ATGGAAGTGACTTGTGCTCTGCTGCAAGAAAAGTATCATGTGGAGATAGAAATAAAAGAG
CCTACAGTCATTTATATGGAAAGACCGTTAAAAAAAGCAGAGTATACCATTCACATCGAA
GTTCCACCGAATCCTTTCTGGGCTTCCATTGGTCTATCTGTAGCACCGCTTCCATTAGGG
AGCGGAGTACAGTATGAGAGCTCGGTTTCTCTTGGATACTTAAATCAATCGTTTCAAAAT
GCAGTTATGGAGGGGATACGCTATGGCTGTGAACAAGGATTGTATGGTTGGAATGTGACG
GACTGTAAAATCTGTTTTAAGTATGGCTTATACTATAGCCCTGTTAGTACCCCAGCAGAT
TTTCGGATGCTTGCTCCTATTGTATTGGAACAAGTCTTAAAAAAAGCTGGAACAGAATTG
TTAGAGCCATATCTTAGTTTTAAAATTTATGCGCCACAGGAATATCTTTCACGAGCATAC
AACGATGCTCCTAAATATTGTGCGAACATCGTAGACACTCAATTGAAAAATAATGAGGTC
ATTCTTAGTGGAGAAATCCCTGCTCGGTGTATTCAAAAATATCGTAGTGATTTAACTTTC
TTTACAAATGGACGTAGTGTTTGTTTAACAGAGTTAAAAGGGTACCATGTTACTACCGGT
GAACCTGTTTGCCAGCCCCGTCGTCCAAATAGTCGGATAGATAAAGTACGATATATGTTC
AATAAAATAACTTAG
>87098|ECDC_AT13_505|Neisseria_gonorrhoeae||Neisseria_gonorrhoeae:1-1935
ATGGAGGAAAATCACATGAAAATTATTAATATTGGAGTTTTAGCTCATGTTGATGCAGGA
AAAACTACCTTAACAGAAAGCTTATTATATAACAGTGGAGCGATTACAGAATTAGGAAGC
GTGGACAAAGGTACAACGAGGACGGATAATACGCTTTTAGAACGTCAGAGAGGAATTACA
ATTCAGACAGGAATAACCTCTTTTCAGTGGGAAAATACGAAGGTGAACATCATAGACACG
CCAGGACATATGGATTTCTTAGCAGAAGTATATCGTTCATTATCAGTTTTAGATGGGGCA
ATTCTACTGATTTCTGCAAAAGATGGCGTACAAGCACAAACTCGTATATTATTTCATGCA
CTTAGGAAAATGGGGATTCCCACAATCTTTTTTATCAATAAGATTGACCAAAATGGAATT
GATTTATCAACGGTTTATCAGGATATTAAAGAGAAACTTTCTGCCGAAATTGTAATCAAA
CAGAAGGTAGAACTGTATCCTAATATGTGTGTGACGAACTTTACCGAATCTGAACAATGG
GATATGGTAATAGAAGGAAATGATTACCTTTTGGAGAAATATACGTCTGGGAAATTATTG
GAAGCATTAGAACTCGAACAAGAGGAAAGCATAAGATTTCATAATTGTTCCCTGTTCCCT
GTTTATCACGGAAGTGCAAAAAACAATATAGGGATTGATAACCTTATAGAAGTGATTACG
AATAAATTTTATTCATCAACACATCGAGGTCAGTCTGAACTTTGCGGAAAAGTTTTCAAA
ATTGAGTATTCGGAAAAAAGACAGCGTCTTGCATATATACGTCTTTATAGTGGCGTACTG
CATTTGCGAGATCCGGTTAGAATATCGGAAAAGGAAAAAATAAAAATTACAGAAATGTAT
ACTTCAATAAATGGTGAATTATGTAAAATCGATAAGGCTTATTCCGGGGAAATTGTTATT
TTGCAGAATGAGTTTTTGAAGTTAAATAGTGTTCTTGGAGATACAAAGCTATTGCCACAG
AGAGAGAGAATTGAAAATCCCCTCCCTCTGCTGCAAACGACTGTTGAACCGAGCAAACCT
CAACAAAGGGAAATGTTACTTGATGCACTTTTAGAAATCTCCGACAGTGACCCGCTTCTG
CGATATTATGTGGATTCTGCGACACATGAAATCATACTTTCTTTCTTAGGGAAAGTACAA
ATGGAAGTGACTTGTGCTCTGCTGCAAGAAAAGTATCATGTGGAGATAGAAATAAAAGAG
CCTACAGTCATTTATATGGAAAGACCGTTAAAAAAAGCAGAGTATACCATTCACATCGAA
GTTCCACCGAATCCTTTCTGGGCTTCCATTGGTCTATCTGTAGCACCGCTTCCATTAGGG
AGCGGAGTACAGTATGAGAGCTCGGTTTCTCTTGGATACTTAAATCAATCGTTTCAAAAT
GCAGTTATGGAGGGGATACGCTATGGCTGTGAACAAGGATTGTATGGTTGGAATGTGACG
GACTGTAAAATCTGTTTTAAGTATGGCTTATACTATAGCCCTGTTAGTACCCCAGCAGAT
TTTCGGATGCTTGCTCCTATTGTATTGGAACAAGTCTTAAAAAAAGCTGGAACAGAATTG
TTAGAGCCATATCTTAGTTTTAAAATTTATGCGCCACAGGAATATCTTTCACGAGCATAC
AACGATGCTCCTAAATATTGTGCGAACATCGTAGACACTCAATTGAAAAATAATGAGGTC
ATTCTTAGTGGAGAAATCCCTGCTCGGTGTATTCAAAAATATCGTAGTGATTTAACTTTC
TTTACAAATGGACGTAGTGTTTGTTTAACAGAGTTAAAAGGGTACCATGTTACTACCGGT
GAACCTGTTTGCCAGCCCCGTCGTCCAAATAGTCGGATAGATAAAGTACGATATATGTTC
AATAAAATAACTTAG
>87112|ECDC_AT13_519|Neisseria_gonorrhoeae||Neisseria_gonorrhoeae:1-1935
ATGGAGGAAAATCACATGAAAATTATTAATATTGGAGTTTTAGCTCATGTTGATGCAGGA
AAAACTACCTTAACAGAAAGCTTATTATATAACAGTGGAGCGATTACAGAATTAGGAAGC
GTGGACAAAGGTACAACGAGGACGGATAATACGCTTTTAGAACGTCAGAGAGGAATTACA
ATTCAGACAGGAATAACCTCTTTTCAGTGGGAAAATACGAAGGTGAACATCATAGACACG
CCAGGACATATGGATTTCTTAGCAGAAGTATATCGTTCATTATCAGTTTTAGATGGGGCA
ATTCTACTGATTTCTGCAAAAGATGGCGTACAAGCACAAACTCGTATATTATTTCATGCA
CTTAGGAAAATGGGGATTCCCACAATCTTTTTTATCAATAAGATTGACCAAAATGGAATT
GATTTATCAACGGTTTATCAGGATATTAAAGAGAAACTTTCTGCCGAAATTGTAATCAAA
CAGAAGGTAGAACTGTATCCTAATATGTGTGTGACGAACTTTACCGAATCTGAACAATGG
GATATGGTAATAGAAGGAAATGATTACCTTTTGGAGAAATATACGTCTGGGAAATTATTG
GAAGCATTAGAACTCGAACAAGAGGAAAGCATAAGATTTCATAATTGTTCCCTGTTCCCT
GTTTATCACGGAAGTGCAAAAAACAATATAGGGATTGATAACCTTATAGAAGTGATTACG
AATAAATTTTATTCATCAACACATCGAGGTCAGTCTGAACTTTGCGGAAAAGTTTTCAAA
ATTGAGTATTCGGAAAAAAGACAGCGTCTTGCATATATACGTCTTTATAGTGGCGTACTG
CATTTGCGAGATCCGGTTAGAATATCGGAAAAGGAAAAAATAAAAATTACAGAAATGTAT
ACTTCAATAAATGGTGAATTATGTAAAATCGATAAGGCTTATTCCGGGGAAATTGTTATT
TTGCAGAATGAGTTTTTGAAGTTAAATAGTGTTCTTGGAGATACAAAGCTATTGCCACAG
AGAGAGAGAATTGAAAATCCCCTCCCTCTGCTGCAAACGACTGTTGAACCGAGCAAACCT
CAACAAAGGGAAATGTTACTTGATGCACTTTTAGAAATCTCCGACAGTGACCCGCTTCTG
CGATATTATGTGGATTCTGCGACACATGAAATCATACTTTCTTTCTTAGGGAAAGTACAA
ATGGAAGTGACTTGTGCTCTGCTGCAAGAAAAGTATCATGTGGAGATAGAAATAAAAGAG
CCTACAGTCATTTATATGGAAAGACCGTTAAAAAAAGCAGAGTATACCATTCACATCGAA
GTTCCACCGAATCCTTTCTGGGCTTCCATTGGTCTATCTGTAGCACCGCTTCCATTAGGG
AGCGGAGTACAGTATGAGAGCTCGGTTTCTCTTGGATACTTAAATCAATCGTTTCAAAAT
GCAGTTATGGAGGGGATACGCTATGGCTGTGAACAAGGATTGTATGGTTGGAATGTGACG
GACTGTAAAATCTGTTTTAAGTATGGCTTATACTATAGCCCTGTTAGTACCCCAGCAGAT
TTTCGGATGCTTGCTCCTATTGTATTGGAACAAGTCTTAAAAAAAGCTGGAACAGAATTG
TTAGAGCCATATCTTAGTTTTAAAATTTATGCGCCACAGGAATATCTTTCACGAGCATAC
AACGATGCTCCTAAATATTGTGCGAACATCGTAGACACTCAATTGAAAAATAATGAGGTC
ATTCTTAGTGGAGAAATCCCTGCTCGGTGTATTCAAAAATATCGTAGTGATTTAACTTTC
TTTACAAATGGACGTAGTGTTTGTTTAACAGAGTTAAAAGGGTACCATGTTACTACCGGT
GAACCTGTTTGCCAGCCCCGTCGTCCAAATAGTCGGATAGATAAAGTACGATATATGTTC
AATAAAATAACTTAG
>87117|ECDC_AT13_524|Neisseria_gonorrhoeae||Neisseria_gonorrhoeae:1-1935
ATGGAGGAAAATCACATGAAAATTATTAATATTGGAGTTTTAGCTCATGTTGATGCAGGA
AAAACTACCTTAACAGAAAGCTTATTATATAACAGTGGAGCGATTACAGAATTAGGAAGC
GTGGACAAAGGTACAACGAGGACGGATAATACGCTTTTAGAACGTCAGAGAGGAATTACA
ATTCAGACAGGAATAACCTCTTTTCAGTGGGAAAATACGAAGGTGAACATCATAGACACG
CCAGGACATATGGATTTCTTAGCAGAAGTATATCGTTCATTATCAGTTTTAGATGGGGCA
ATTCTACTGATTTCTGCAAAAGATGGCGTACAAGCACAAACTCGTATATTATTTCATGCA
CTTAGGAAAATGGGGATTCCCACAATCTTTTTTATCAATAAGATTGACCAAAATGGAATT
GATTTATCAACGGTTTATCAGGATATTAAAGAGAAACTTTCTGCCGAAATTGTAATCAAA
CAGAAGGTAGAACTGTATCCTAATATGTGTGTGACGAACTTTACCGAATCTGAACAATGG
GATATGGTAATAGAAGGAAATGATTACCTTTTGGAGAAATATACGTCTGGGAAATTATTG
GAAGCATTAGAACTCGAACAAGAGGAAAGCATAAGATTTCATAATTGTTCCCTGTTCCCT
GTTTATCACGGAAGTGCAAAAAACAATATAGGGATTGATAACCTTATAGAAGTGATTACG
AATAAATTTTATTCATCAACACATCGAGGTCAGTCTGAACTTTGCGGAAAAGTTTTCAAA
ATTGAGTATTCGGAAAAAAGACAGCGTCTTGCATATATACGTCTTTATAGTGGCGTACTG
CATTTGCGAGATCCGGTTAGAATATCGGAAAAGGAAAAAATAAAAATTACAGAAATGTAT
ACTTCAATAAATGGTGAATTATGTAAAATCGATAAGGCTTATTCCGGGGAAATTGTTATT
TTGCAGAATGAGTTTTTGAAGTTAAATAGTGTTCTTGGAGATACAAAGCTATTGCCACAG
AGAGAGAGAATTGAAAATCCCCTCCCTCTGCTGCAAACGACTGTTGAACCGAGCAAACCT
CAACAAAGGGAAATGTTACTTGATGCACTTTTAGAAATCTCCGACAGTGACCCGCTTCTG
CGATATTATGTGGATTCTGCGACACATGAAATCATACTTTCTTTCTTAGGGAAAGTACAA
ATGGAAGTGACTTGTGCTCTGCTGCAAGAAAAGTATCATGTGGAGATAGAAATAAAAGAG
CCTACAGTCATTTATATGGAAAGACCGTTAAAAAAAGCAGAGTATACCATTCACATCGAA
GTTCCACCGAATCCTTTCTGGGCTTCCATTGGTCTATCTGTAGCACCGCTTCCATTAGGG
AGCGGAGTACAGTATGAGAGCTCGGTTTCTCTTGGATACTTAAATCAATCGTTTCAAAAT
GCAGTTATGGAGGGGATACGCTATGGCTGTGAACAAGGATTGTATGGTTGGAATGTGACG
GACTGTAAAATCTGTTTTAAGTATGGCTTATACTATAGCCCTGTTAGTACCCCAGCAGAT
TTTCGGATGCTTGCTCCTATTGTATTGGAACAAGTCTTAAAAAAAGCTGGAACAGAATTG
TTAGAGCCATATCTTAGTTTTAAAATTTATGCGCCACAGGAATATCTTTCACGAGCATAC
AACGATGCTCCTAAATATTGTGCGAACATCGTAGACACTCAATTGAAAAATAATGAGGTC
ATTCTTAGTGGAGAAATCCCTGCTCGGTGTATTCAAAAATATCGTAGTGATTTAACTTTC
TTTACAAATGGACGTAGTGTTTGTTTAACAGAGTTAAAAGGGTACCATGTTACTACCGGT
GAACCTGTTTGCCAGCCCCGTCGTCCAAATAGTCGGATAGATAAAGTACGATATATGTTC
AATAAAATAACTTAG
>87147|ECDC_BE13_465|Neisseria_gonorrhoeae||Neisseria_gonorrhoeae:1-1935
ATGGAGGAAAATCACATGAAAATTATTAATATTGGAGTTTTAGCTCATGTTGATGCAGGA
AAAACTACCTTAACAGAAAGCTTATTATATAACAGTGGAGCGATTACAGAATTAGGAAGC
GTGGACAAAGGTACAACGAGGACGGATAATACGCTTTTAGAACGTCAGAGAGGAATTACA
ATTCAGACAGGAATAACCTCTTTTCAGTGGGAAAATACGAAGGTGAACATCATAGACACG
CCAGGACATATGGATTTCTTAGCAGAAGTATATCGTTCATTATCAGTTTTAGATGGGGCA
ATTCTACTGATTTCTGCAAAAGATGGCGTACAAGCACAAACTCGTATATTATTTCATGCA
CTTAGGAAAATGGGGATTCCCACAATCTTTTTTATCAATAAGATTGACCAAAATGGAATT
GATTTATCAACGGTTTATCAGGATATTAAAGAGAAACTTTCTGCCGAAATTGTAATCAAA
CAGAAGGTAGAACTGTATCCTAATATGTGTGTGACGAACTTTACCGAATCTGAACAATGG
GATATGGTAATAGAAGGAAATGATTACCTTTTGGAGAAATATACGTCTGGGAAATTATTG
GAAGCATTAGAACTCGAACAAGAGGAAAGCATAAGATTTCATAATTGTTCCCTGTTCCCT
GTTTATCACGGAAGTGCAAAAAACAATATAGGGATTGATAACCTTATAGAAGTGATTACG
AATAAATTTTATTCATCAACACATCGAGGTCAGTCTGAACTTTGCGGAAAAGTTTTCAAA
ATTGAGTATTCGGAAAAAAGACAGCGTCTTGCATATATACGTCTTTATAGTGGCGTACTG
CATTTGCGAGATCCGGTTAGAATATCGGAAAAGGAAAAAATAAAAATTACAGAAATGTAT
ACTTCAATAAATGGTGAATTATGTAAAATCGATAAGGCTTATTCCGGGGAAATTGTTATT
TTGCAGAATGAGTTTTTGAAGTTAAATAGTGTTCTTGGAGATACAAAGCTATTGCCACAG
AGAGAGAGAATTGAAAATCCCCTCCCTCTGCTGCAAACGACTGTTGAACCGAGCAAACCT
CAACAAAGGGAAATGTTACTTGATGCACTTTTAGAAATCTCCGACAGTGACCCGCTTCTG
CGATATTATGTGGATTCTGCGACACATGAAATCATACTTTCTTTCTTAGGGAAAGTACAA
ATGGAAGTGACTTGTGCTCTGCTGCAAGAAAAGTATCATGTGGAGATAGAAATAAAAGAG
CCTACAGTCATTTATATGGAAAGACCGTTAAAAAAAGCAGAGTATACCATTCACATCGAA
GTTCCACCGAATCCTTTCTGGGCTTCCATTGGTCTATCTGTAGCACCGCTTCCATTAGGG
AGCGGAGTACAGTATGAGAGCTCGGTTTCTCTTGGATACTTAAATCAATCGTTTCAAAAT
GCAGTTATGGAGGGGATACGCTATGGCTGTGAACAAGGATTGTATGGTTGGAATGTGACG
GACTGTAAAATCTGTTTTAAGTATGGCTTATACTATAGCCCTGTTAGTACCCCAGCAGAT
TTTCGGATGCTTGCTCCTATTGTATTGGAACAAGTCTTAAAAAAAGCTGGAACAGAATTG
TTAGAGCCATATCTTAGTTTTAAAATTTATGCGCCACAGGAATATCTTTCACGAGCATAC
AACGATGCTCCTAAATATTGTGCGAACATCGTAGACACTCAATTGAAAAATAATGAGGTC
ATTCTTAGTGGAGAAATCCCTGCTCGGTGTATTCAAAAATATCGTAGTGATTTAACTTTC
TTTACAAATGGACGTAGTGTTTGTTTAACAGAGTTAAAAGGGTACCATGTTACTACCGGT
GAACCTGTTTGCCAGCCCCGTCGTCCAAATAGTCGGATAGATAAAGTACGATATATGTTC
AATAAAATAACTTAG
>87181|ECDC_BE13_499|Neisseria_gonorrhoeae||Neisseria_gonorrhoeae:1-1935
ATGGAGGAAAATCACATGAAAATTATTAATATTGGAGTTTTAGCTCATGTTGATGCAGGA
AAAACTACCTTAACAGAAAGCTTATTATATAACAGTGGAGCGATTACAGAATTAGGAAGC
GTGGACAAAGGTACAACGAGGACGGATAATACGCTTTTAGAACGTCAGAGAGGAATTACA
ATTCAGACAGGAATAACCTCTTTTCAGTGGGAAAATACGAAGGTGAACATCATAGACACG
CCAGGACATATGGATTTCTTAGCAGAAGTATATCGTTCATTATCAGTTTTAGATGGGGCA
ATTCTACTGATTTCTGCAAAAGATGGCGTACAAGCACAAACTCGTATATTATTTCATGCA
CTTAGGAAAATGGGGATTCCCACAATCTTTTTTATCAATAAGATTGACCAAAATGGAATT
GATTTATCAACGGTTTATCAGGATATTAAAGAGAAACTTTCTGCCGAAATTGTAATCAAA
CAGAAGGTAGAACTGTATCCTAATATGTGTGTGACGAACTTTACCGAATCTGAACAATGG
GATATGGTAATAGAAGGAAATGATTACCTTTTGGAGAAATATACGTCTGGGAAATTATTG
GAAGCATTAGAACTCGAACAAGAGGAAAGCATAAGATTTCATAATTGTTCCCTGTTCCCT
GTTTATCACGGAAGTGCAAAAAACAATATAGGGATTGATAACCTTATAGAAGTGATTACG
AATAAATTTTATTCATCAACACATCGAGGTCAGTCTGAACTTTGCGGAAAAGTTTTCAAA
ATTGAGTATTCGGAAAAAAGACAGCGTCTTGCATATATACGTCTTTATAGTGGCGTACTG
CATTTGCGAGATCCGGTTAGAATATCGGAAAAGGAAAAAATAAAAATTACAGAAATGTAT
ACTTCAATAAATGGTGAATTATGTAAAATCGATAAGGCTTATTCCGGGGAAATTGTTATT
TTGCAGAATGAGTTTTTGAAGTTAAATAGTGTTCTTGGAGATACAAAGCTATTGCCACAG
AGAGAGAGAATTGAAAATCCCCTCCCTCTGCTGCAAACGACTGTTGAACCGAGCAAACCT
CAACAAAGGGAAATGTTACTTGATGCACTTTTAGAAATCTCCGACAGTGACCCGCTTCTG
CGATATTATGTGGATTCTGCGACACATGAAATCATACTTTCTTTCTTAGGGAAAGTACAA
ATGGAAGTGACTTGTGCTCTGCTGCAAGAAAAGTATCATGTGGAGATAGAAATAAAAGAG
CCTACAGTCATTTATATGGAAAGACCGTTAAAAAAAGCAGAGTATACCATTCACATCGAA
GTTCCACCGAATCCTTTCTGGGCTTCCATTGGTCTATCTGTAGCACCGCTTCCATTAGGG
AGCGGAGTACAGTATGAGAGCTCGGTTTCTCTTGGATACTTAAATCAATCGTTTCAAAAT
GCAGTTATGGAGGGGATACGCTATGGCTGTGAACAAGGATTGTATGGTTGGAATGTGACG
GACTGTAAAATCTGTTTTAAGTATGGCTTATACTATAGCCCTGTTAGTACCCCAGCAGAT
TTTCGGATGCTTGCTCCTATTGTATTGGAACAAGTCTTAAAAAAAGCTGGAACAGAATTG
TTAGAGCCATATCTTAGTTTTAAAATTTATGCGCCACAGGAATATCTTTCACGAGCATAC
AACGATGCTCCTAAATATTGTGCGAACATCGTAGACACTCAATTGAAAAATAATGAGGTC
ATTCTTAGTGGAGAAATCCCTGCTCGGTGTATTCAAAAATATCGTAGTGATTTAACTTTC
TTTACAAATGGACGTAGTGTTTGTTTAACAGAGTTAAAAGGGTACCATGTTACTACCGGT
GAACCTGTTTGCCAGCCCCGTCGTCCAAATAGTCGGATAGATAAAGTACGATATATGTTC
AATAAAATAACTTAG
>87208|ECDC_DK13_472|Neisseria_gonorrhoeae||Neisseria_gonorrhoeae:1-1935
ATGGAGGAAAATCACATGAAAATTATTAATATTGGAGTTTTAGCTCATGTTGATGCAGGA
AAAACTACCTTAACAGAAAGCTTATTATATAACAGTGGAGCGATTACAGAATTAGGAAGC
GTGGACAAAGGTACAACGAGGACGGATAATACGCTTTTAGAACGTCAGAGAGGAATTACA
ATTCAGACAGGAATAACCTCTTTTCAGTGGGAAAATACGAAGGTGAACATCATAGACACG
CCAGGACATATGGATTTCTTAGCAGAAGTATATCGTTCATTATCAGTTTTAGATGGGGCA
ATTCTACTGATTTCTGCAAAAGATGGCGTACAAGCACAAACTCGTATATTATTTCATGCA
CTTAGGAAAATGGGGATTCCCACAATCTTTTTTATCAATAAGATTGACCAAAATGGAATT
GATTTATCAACGGTTTATCAGGATATTAAAGAGAAACTTTCTGCCGAAATTGTAATCAAA
CAGAAGGTAGAACTGTATCCTAATATGTGTGTGACGAACTTTACCGAATCTGAACAATGG
GATATGGTAATAGAAGGAAATGATTACCTTTTGGAGAAATATACGTCTGGGAAATTATTG
GAAGCATTAGAACTCGAACAAGAGGAAAGCATAAGATTTCATAATTGTTCCCTGTTCCCT
GTTTATCACGGAAGTGCAAAAAACAATATAGGGATTGATAACCTTATAGAAGTGATTACG
AATAAATTTTATTCATCAACACATCGAGGTCAGTCTGAACTTTGCGGAAAAGTTTTCAAA
ATTGAGTATTCGGAAAAAAGACAGCGTCTTGCATATATACGTCTTTATAGTGGCGTACTG
CATTTGCGAGATCCGGTTAGAATATCGGAAAAGGAAAAAATAAAAATTACAGAAATGTAT
ACTTCAATAAATGGTGAATTATGTAAAATCGATAAGGCTTATTCCGGGGAAATTGTTATT
TTGCAGAATGAGTTTTTGAAGTTAAATAGTGTTCTTGGAGATACAAAGCTATTGCCACAG
AGAGAGAGAATTGAAAATCCCCTCCCTCTGCTGCAAACGACTGTTGAACCGAGCAAACCT
CAACAAAGGGAAATGTTACTTGATGCACTTTTAGAAATCTCCGACAGTGACCCGCTTCTG
CGATATTATGTGGATTCTGCGACACATGAAATCATACTTTCTTTCTTAGGGAAAGTACAA
ATGGAAGTGACTTGTGCTCTGCTGCAAGAAAAGTATCATGTGGAGATAGAAATAAAAGAG
CCTACAGTCATTTATATGGAAAGACCGTTAAAAAAAGCAGAGTATACCATTCACATCGAA
GTTCCACCGAATCCTTTCTGGGCTTCCATTGGTCTATCTGTAGCACCGCTTCCATTAGGG
AGCGGAGTACAGTATGAGAGCTCGGTTTCTCTTGGATACTTAAATCAATCGTTTCAAAAT
GCAGTTATGGAGGGGATACGCTATGGCTGTGAACAAGGATTGTATGGTTGGAATGTGACG
GACTGTAAAATCTGTTTTAAGTATGGCTTATACTATAGCCCTGTTAGTACCCCAGCAGAT
TTTCGGATGCTTGCTCCTATTGTATTGGAACAAGTCTTAAAAAAAGCTGGAACAGAATTG
TTAGAGCCATATCTTAGTTTTAAAATTTATGCGCCACAGGAATATCTTTCACGAGCATAC
AACGATGCTCCTAAATATTGTGCGAACATCGTAGACACTCAATTGAAAAATAATGAGGTC
ATTCTTAGTGGAGAAATCCCTGCTCGGTGTATTCAAAAATATCGTAGTGATTTAACTTTC
TTTACAAATGGACGTAGTGTTTGTTTAACAGAGTTAAAAGGGTACCATGTTACTACCGGT
GAACCTGTTTGCCAGCCCCGTCGTCCAAATAGTCGGATAGATAAAGTACGATATATGTTC
AATAAAATAACTTAG
>87209|ECDC_DK13_473|Neisseria_gonorrhoeae||Neisseria_gonorrhoeae:1-1935
ATGGAGGAAAATCACATGAAAATTATTAATATTGGAGTTTTAGCTCATGTTGATGCAGGA
AAAACTACCTTAACAGAAAGCTTATTATATAACAGTGGAGCGATTACAGAATTAGGAAGC
GTGGACAAAGGTACAACGAGGACGGATAATACGCTTTTAGAACGTCAGAGAGGAATTACA
ATTCAGACAGGAATAACCTCTTTTCAGTGGGAAAATACGAAGGTGAACATCATAGACACG
CCAGGACATATGGATTTCTTAGCAGAAGTATATCGTTCATTATCAGTTTTAGATGGGGCA
ATTCTACTGATTTCTGCAAAAGATGGCGTACAAGCACAAACTCGTATATTATTTCATGCA
CTTAGGAAAATGGGGATTCCCACAATCTTTTTTATCAATAAGATTGACCAAAATGGAATT
GATTTATCAACGGTTTATCAGGATATTAAAGAGAAACTTTCTGCCGAAATTGTAATCAAA
CAGAAGGTAGAACTGTATCCTAATATGTGTGTGACGAACTTTACCGAATCTGAACAATGG
GATATGGTAATAGAAGGAAATGATTACCTTTTGGAGAAATATACGTCTGGGAAATTATTG
GAAGCATTAGAACTCGAACAAGAGGAAAGCATAAGATTTCATAATTGTTCCCTGTTCCCT
GTTTATCACGGAAGTGCAAAAAACAATATAGGGATTGATAACCTTATAGAAGTGATTACG
AATAAATTTTATTCATCAACACATCGAGGTCAGTCTGAACTTTGCGGAAAAGTTTTCAAA
ATTGAGTATTCGGAAAAAAGACAGCGTCTTGCATATATACGTCTTTATAGTGGCGTACTG
CATTTGCGAGATCCGGTTAGAATATCGGAAAAGGAAAAAATAAAAATTACAGAAATGTAT
ACTTCAATAAATGGTGAATTATGTAAAATCGATAAGGCTTATTCCGGGGAAATTGTTATT
TTGCAGAATGAGTTTTTGAAGTTAAATAGTGTTCTTGGAGATACAAAGCTATTGCCACAG
AGAGAGAGAATTGAAAATCCCCTCCCTCTGCTGCAAACGACTGTTGAACCGAGCAAACCT
CAACAAAGGGAAATGTTACTTGATGCACTTTTAGAAATCTCCGACAGTGACCCGCTTCTG
CGATATTATGTGGATTCTGCGACACATGAAATCATACTTTCTTTCTTAGGGAAAGTACAA
ATGGAAGTGACTTGTGCTCTGCTGCAAGAAAAGTATCATGTGGAGATAGAAATAAAAGAG
CCTACAGTCATTTATATGGAAAGACCGTTAAAAAAAGCAGAGTATACCATTCACATCGAA
GTTCCACCGAATCCTTTCTGGGCTTCCATTGGTCTATCTGTAGCACCGCTTCCATTAGGG
AGCGGAGTACAGTATGAGAGCTCGGTTTCTCTTGGATACTTAAATCAATCGTTTCAAAAT
GCAGTTATGGAGGGGATACGCTATGGCTGTGAACAAGGATTGTATGGTTGGAATGTGACG
GACTGTAAAATCTGTTTTAAGTATGGCTTATACTATAGCCCTGTTAGTACCCCAGCAGAT
TTTCGGATGCTTGCTCCTATTGTATTGGAACAAGTCTTAAAAAAAGCTGGAACAGAATTG
TTAGAGCCATATCTTAGTTTTAAAATTTATGCGCCACAGGAATATCTTTCACGAGCATAC
AACGATGCTCCTAAATATTGTGCGAACATCGTAGACACTCAATTGAAAAATAATGAGGTC
ATTCTTAGTGGAGAAATCCCTGCTCGGTGTATTCAAAAATATCGTAGTGATTTAACTTTC
TTTACAAATGGACGTAGTGTTTGTTTAACAGAGTTAAAAGGGTACCATGTTACTACCGGT
GAACCTGTTTGCCAGCCCCGTCGTCCAAATAGTCGGATAGATAAAGTACGATATATGTTC
AATAAAATAACTTAG
>87261|ECDC_ES018|Neisseria_gonorrhoeae||Neisseria_gonorrhoeae:1-1935
ATGGAGGAAAATCACATGAAAATTATTAATATTGGAGTTTTAGCTCATGTTGATGCAGGA
AAAACTACCTTAACAGAAAGCTTATTATATAACAGTGGAGCGATTACAGAATTAGGAAGC
GTGGACAAAGGTACAACGAGGACGGATAATACGCTTTTAGAACGTCAGAGAGGAATTACA
ATTCAGACAGGAATAACCTCTTTTCAGTGGGAAAATACGAAGGTGAACATCATAGACACG
CCAGGACATATGGATTTCTTAGCAGAAGTATATCGTTCATTATCAGTTTTAGATGGGGCA
ATTCTACTGATTTCTGCAAAAGATGGCGTACAAGCACAAACTCGTATATTATTTCATGCA
CTTAGGAAAATGGGGATTCCCACAATCTTTTTTATCAATAAGATTGACCAAAATGGAATT
GATTTATCAACGGTTTATCAGGATATTAAAGAGAAACTTTCTGCCGAAATTGTAATCAAA
CAGAAGGTAGAACTGTATCCTAATATGTGTGTGACGAACTTTACCGAATCTGAACAATGG
GATATGGTAATAGAAGGAAATGATTACCTTTTGGAGAAATATACGTCTGGGAAATTATTG
GAAGCATTAGAACTCGAACAAGAGGAAAGCATAAGATTTCATAATTGTTCCCTGTTCCCT
GTTTATCACGGAAGTGCAAAAAACAATATAGGGATTGATAACCTTATAGAAGTGATTACG
AATAAATTTTATTCATCAACACATCGAGGTCAGTCTGAACTTTGCGGAAAAGTTTTCAAA
ATTGAGTATTCGGAAAAAAGACAGCGTCTTGCATATATACGTCTTTATAGTGGCGTACTG
CATTTGCGAGATCCGGTTAGAATATCGGAAAAGGAAAAAATAAAAATTACAGAAATGTAT
ACTTCAATAAATGGTGAATTATGTAAAATCGATAAGGCTTATTCCGGGGAAATTGTTATT
TTGCAGAATGAGTTTTTGAAGTTAAATAGTGTTCTTGGAGATACAAAGCTATTGCCACAG
AGAGAGAGAATTGAAAATCCCCTCCCTCTGCTGCAAACGACTGTTGAACCGAGCAAACCT
CAACAAAGGGAAATGTTACTTGATGCACTTTTAGAAATCTCCGACAGTGACCCGCTTCTG
CGATATTATGTGGATTCTGCGACACATGAAATCATACTTTCTTTCTTAGGGAAAGTACAA
ATGGAAGTGACTTGTGCTCTGCTGCAAGAAAAGTATCATGTGGAGATAGAAATAAAAGAG
CCTACAGTCATTTATATGGAAAGACCGTTAAAAAAAGCAGAGTATACCATTCACATCGAA
GTTCCACCGAATCCTTTCTGGGCTTCCATTGGTCTATCTGTAGCACCGCTTCCATTAGGG
AGCGGAGTACAGTATGAGAGCTCGGTTTCTCTTGGATACTTAAATCAATCGTTTCAAAAT
GCAGTTATGGAGGGGATACGCTATGGCTGTGAACAAGGATTGTATGGTTGGAATGTGACG
GACTGTAAAATCTGTTTTAAGTATGGCTTATACTATAGCCCTGTTAGTACCCCAGCAGAT
TTTCGGATGCTTGCTCCTATTGTATTGGAACAAGTCTTAAAAAAAGCTGGAACAGAATTG
TTAGAGCCATATCTTAGTTTTAAAATTTATGCGCCACAGGAATATCTTTCACGAGCATAC
AACGATGCTCCTAAATATTGTGCGAACATCGTAGACACTCAATTGAAAAATAATGAGGTC
ATTCTTAGTGGAGAAATCCCTGCTCGGTGTATTCAAAAATATCGTAGTGATTTAACTTTC
TTTACAAATGGACGTAGTGTTTGTTTAACAGAGTTAAAAGGGTACCATGTTACTACCGGT
GAACCTGTTTGCCAGCCCCGTCGTCCAAATAGTCGGATAGATAAAGTACGATATATGTTC
AATAAAATAACTTAG
>87280|ECDC_ES038|Neisseria_gonorrhoeae||Neisseria_gonorrhoeae:1-1935
ATGGAGGAAAATCACATGAAAATTATTAATATTGGAGTTTTAGCTCATGTTGATGCAGGA
AAAACTACCTTAACAGAAAGCTTATTATATAACAGTGGAGCGATTACAGAATTAGGAAGC
GTGGACAAAGGTACAACGAGGACGGATAATACGCTTTTAGAACGTCAGAGAGGAATTACA
ATTCAGACAGGAATAACCTCTTTTCAGTGGGAAAATACGAAGGTGAACATCATAGACACG
CCAGGACATATGGATTTCTTAGCAGAAGTATATCGTTCATTATCAGTTTTAGATGGGGCA
ATTCTACTGATTTCTGCAAAAGATGGCGTACAAGCACAAACTCGTATATTATTTCATGCA
CTTAGGAAAATGGGGATTCCCACAATCTTTTTTATCAATAAGATTGACCAAAATGGAATT
GATTTATCAACGGTTTATCAGGATATTAAAGAGAAACTTTCTGCCGAAATTGTAATCAAA
CAGAAGGTAGAACTGTATCCTAATATGTGTGTGACGAACTTTACCGAATCTGAACAATGG
GATATGGTAATAGAAGGAAATGATTACCTTTTGGAGAAATATACGTCTGGGAAATTATTG
GAAGCATTAGAACTCGAACAAGAGGAAAGCATAAGATTTCATAATTGTTCCCTGTTCCCT
GTTTATCACGGAAGTGCAAAAAACAATATAGGGATTGATAACCTTATAGAAGTGATTACG
AATAAATTTTATTCATCAACACATCGAGGTCAGTCTGAACTTTGCGGAAAAGTTTTCAAA
ATTGAGTATTCGGAAAAAAGACAGCGTCTTGCATATATACGTCTTTATAGTGGCGTACTG
CATTTGCGAGATCCGGTTAGAATATCGGAAAAGGAAAAAATAAAAATTACAGAAATGTAT
ACTTCAATAAATGGTGAATTATGTAAAATCGATAAGGCTTATTCCGGGGAAATTGTTATT
TTGCAGAATGAGTTTTTGAAGTTAAATAGTGTTCTTGGAGATACAAAGCTATTGCCACAG
AGAGAGAGAATTGAAAATCCCCTCCCTCTGCTGCAAACGACTGTTGAACCGAGCAAACCT
CAACAAAGGGAAATGTTACTTGATGCACTTTTAGAAATCTCCGACAGTGACCCGCTTCTG
CGATATTATGTGGATTCTGCGACACATGAAATCATACTTTCTTTCTTAGGGAAAGTACAA
ATGGAAGTGACTTGTGCTCTGCTGCAAGAAAAGTATCATGTGGAGATAGAAATAAAAGAG
CCTACAGTCATTTATATGGAAAGACCGTTAAAAAAAGCAGAGTATACCATTCACATCGAA
GTTCCACCGAATCCTTTCTGGGCTTCCATTGGTCTATCTGTAGCACCGCTTCCATTAGGG
AGCGGAGTACAGTATGAGAGCTCGGTTTCTCTTGGATACTTAAATCAATCGTTTCAAAAT
GCAGTTATGGAGGGGATACGCTATGGCTGTGAACAAGGATTGTATGGTTGGAATGTGACG
GACTGTAAAATCTGTTTTAAGTATGGCTTATACTATAGCCCTGTTAGTACCCCAGCAGAT
TTTCGGATGCTTGCTCCTATTGTATTGGAACAAGTCTTAAAAAAAGCTGGAACAGAATTG
TTAGAGCCATATCTTAGTTTTAAAATTTATGCGCCACAGGAATATCTTTCACGAGCATAC
AACGATGCTCCTAAATATTGTGCGAACATCGTAGACACTCAATTGAAAAATAATGAGGTC
ATTCTTAGTGGAGAAATCCCTGCTCGGTGTATTCAAAAATATCGTAGTGATTTAACTTTC
TTTACAAATGGACGTAGTGTTTGTTTAACAGAGTTAAAAGGGTACCATGTTACTACCGGT
GAACCTGTTTGCCAGCCCCGTCGTCCAAATAGTCGGATAGATAAAGTACGATATATGTTC
AATAAAATAACTTAG
>87283|ECDC_ES041|Neisseria_gonorrhoeae||Neisseria_gonorrhoeae:1-1935
ATGGAGGAAAATCACATGAAAATTATTAATATTGGAGTTTTAGCTCATGTTGATGCAGGA
AAAACTACCTTAACAGAAAGCTTATTATATAACAGTGGAGCGATTACAGAATTAGGAAGC
GTGGACAAAGGTACAACGAGGACGGATAATACGCTTTTAGAACGTCAGAGAGGAATTACA
ATTCAGACAGGAATAACCTCTTTTCAGTGGGAAAATACGAAGGTGAACATCATAGACACG
CCAGGACATATGGATTTCTTAGCAGAAGTATATCGTTCATTATCAGTTTTAGATGGGGCA
ATTCTACTGATTTCTGCAAAAGATGGCGTACAAGCACAAACTCGTATATTATTTCATGCA
CTTAGGAAAATGGGGATTCCCACAATCTTTTTTATCAATAAGATTGACCAAAATGGAATT
GATTTATCAACGGTTTATCAGGATATTAAAGAGAAACTTTCTGCCGAAATTGTAATCAAA
CAGAAGGTAGAACTGTATCCTAATATGTGTGTGACGAACTTTACCGAATCTGAACAATGG
GATATGGTAATAGAAGGAAATGATTACCTTTTGGAGAAATATACGTCTGGGAAATTATTG
GAAGCATTAGAACTCGAACAAGAGGAAAGCATAAGATTTCATAATTGTTCCCTGTTCCCT
GTTTATCACGGAAGTGCAAAAAACAATATAGGGATTGATAACCTTATAGAAGTGATTACG
AATAAATTTTATTCATCAACACATCGAGGTCAGTCTGAACTTTGCGGAAAAGTTTTCAAA
ATTGAGTATTCGGAAAAAAGACAGCGTCTTGCATATATACGTCTTTATAGTGGCGTACTG
CATTTGCGAGATCCGGTTAGAATATCGGAAAAGGAAAAAATAAAAATTACAGAAATGTAT
ACTTCAATAAATGGTGAATTATGTAAAATCGATAAGGCTTATTCCGGGGAAATTGTTATT
TTGCAGAATGAGTTTTTGAAGTTAAATAGTGTTCTTGGAGATACAAAGCTATTGCCACAG
AGAGAGAGAATTGAAAATCCCCTCCCTCTGCTGCAAACGACTGTTGAACCGAGCAAACCT
CAACAAAGGGAAATGTTACTTGATGCACTTTTAGAAATCTCCGACAGTGACCCGCTTCTG
CGATATTATGTGGATTCTGCGACACATGAAATCATACTTTCTTTCTTAGGGAAAGTACAA
ATGGAAGTGACTTGTGCTCTGCTGCAAGAAAAGTATCATGTGGAGATAGAAATAAAAGAG
CCTACAGTCATTTATATGGAAAGACCGTTAAAAAAAGCAGAGTATACCATTCACATCGAA
GTTCCACCGAATCCTTTCTGGGCTTCCATTGGTCTATCTGTAGCACCGCTTCCATTAGGG
AGCGGAGTACAGTATGAGAGCTCGGTTTCTCTTGGATACTTAAATCAATCGTTTCAAAAT
GCAGTTATGGAGGGGATACGCTATGGCTGTGAACAAGGATTGTATGGTTGGAATGTGACG
GACTGTAAAATCTGTTTTAAGTATGGCTTATACTATAGCCCTGTTAGTACCCCAGCAGAT
TTTCGGATGCTTGCTCCTATTGTATTGGAACAAGTCTTAAAAAAAGCTGGAACAGAATTG
TTAGAGCCATATCTTAGTTTTAAAATTTATGCGCCACAGGAATATCTTTCACGAGCATAC
AACGATGCTCCTAAATATTGTGCGAACATCGTAGACACTCAATTGAAAAATAATGAGGTC
ATTCTTAGTGGAGAAATCCCTGCTCGGTGTATTCAAAAATATCGTAGTGATTTAACTTTC
TTTACAAATGGACGTAGTGTTTGTTTAACAGAGTTAAAAGGGTACCATGTTACTACCGGT
GAACCTGTTTGCCAGCCCCGTCGTCCAAATAGTCGGATAGATAAAGTACGATATATGTTC
AATAAAATAACTTAG
>87284|ECDC_ES042|Neisseria_gonorrhoeae||Neisseria_gonorrhoeae:1-1935
ATGGAGGAAAATCACATGAAAATTATTAATATTGGAGTTTTAGCTCATGTTGATGCAGGA
AAAACTACCTTAACAGAAAGCTTATTATATAACAGTGGAGCGATTACAGAATTAGGAAGC
GTGGACAAAGGTACAACGAGGACGGATAATACGCTTTTAGAACGTCAGAGAGGAATTACA
ATTCAGACAGGAATAACCTCTTTTCAGTGGGAAAATACGAAGGTGAACATCATAGACACG
CCAGGACATATGGATTTCTTAGCAGAAGTATATCGTTCATTATCAGTTTTAGATGGGGCA
ATTCTACTGATTTCTGCAAAAGATGGCGTACAAGCACAAACTCGTATATTATTTCATGCA
CTTAGGAAAATGGGGATTCCCACAATCTTTTTTATCAATAAGATTGACCAAAATGGAATT
GATTTATCAACGGTTTATCAGGATATTAAAGAGAAACTTTCTGCCGAAATTGTAATCAAA
CAGAAGGTAGAACTGTATCCTAATATGTGTGTGACGAACTTTACCGAATCTGAACAATGG
GATATGGTAATAGAAGGAAATGATTACCTTTTGGAGAAATATACGTCTGGGAAATTATTG
GAAGCATTAGAACTCGAACAAGAGGAAAGCATAAGATTTCATAATTGTTCCCTGTTCCCT
GTTTATCACGGAAGTGCAAAAAACAATATAGGGATTGATAACCTTATAGAAGTGATTACG
AATAAATTTTATTCATCAACACATCGAGGTCAGTCTGAACTTTGCGGAAAAGTTTTCAAA
ATTGAGTATTCGGAAAAAAGACAGCGTCTTGCATATATACGTCTTTATAGTGGCGTACTG
CATTTGCGAGATCCGGTTAGAATATCGGAAAAGGAAAAAATAAAAATTACAGAAATGTAT
ACTTCAATAAATGGTGAATTATGTAAAATCGATAAGGCTTATTCCGGGGAAATTGTTATT
TTGCAGAATGAGTTTTTGAAGTTAAATAGTGTTCTTGGAGATACAAAGCTATTGCCACAG
AGAGAGAGAATTGAAAATCCCCTCCCTCTGCTGCAAACGACTGTTGAACCGAGCAAACCT
CAACAAAGGGAAATGTTACTTGATGCACTTTTAGAAATCTCCGACAGTGACCCGCTTCTG
CGATATTATGTGGATTCTGCGACACATGAAATCATACTTTCTTTCTTAGGGAAAGTACAA
ATGGAAGTGACTTGTGCTCTGCTGCAAGAAAAGTATCATGTGGAGATAGAAATAAAAGAG
CCTACAGTCATTTATATGGAAAGACCGTTAAAAAAAGCAGAGTATACCATTCACATCGAA
GTTCCACCGAATCCTTTCTGGGCTTCCATTGGTCTATCTGTAGCACCGCTTCCATTAGGG
AGCGGAGTACAGTATGAGAGCTCGGTTTCTCTTGGATACTTAAATCAATCGTTTCAAAAT
GCAGTTATGGAGGGGATACGCTATGGCTGTGAACAAGGATTGTATGGTTGGAATGTGACG
GACTGTAAAATCTGTTTTAAGTATGGCTTATACTATAGCCCTGTTAGTACCCCAGCAGAT
TTTCGGATGCTTGCTCCTATTGTATTGGAACAAGTCTTAAAAAAAGCTGGAACAGAATTG
TTAGAGCCATATCTTAGTTTTAAAATTTATGCGCCACAGGAATATCTTTCACGAGCATAC
AACGATGCTCCTAAATATTGTGCGAACATCGTAGACACTCAATTGAAAAATAATGAGGTC
ATTCTTAGTGGAGAAATCCCTGCTCGGTGTATTCAAAAATATCGTAGTGATTTAACTTTC
TTTACAAATGGACGTAGTGTTTGTTTAACAGAGTTAAAAGGGTACCATGTTACTACCGGT
GAACCTGTTTGCCAGCCCCGTCGTCCAAATAGTCGGATAGATAAAGTACGATATATGTTC
AATAAAATAACTTAG
>87337|ECDC_FR13_092|Neisseria_gonorrhoeae||Neisseria_gonorrhoeae:1-1935
ATGGAGGAAAATCACATGAAAATTATTAATATTGGAGTTTTAGCTCATGTTGATGCAGGA
AAAACTACCTTAACAGAAAGCTTATTATATAACAGTGGAGCGATTACAGAATTAGGAAGC
GTGGACAAAGGTACAACGAGGACGGATAATACGCTTTTAGAACGTCAGAGAGGAATTACA
ATTCAGACAGGAATAACCTCTTTTCAGTGGGAAAATACGAAGGTGAACATCATAGACACG
CCAGGACATATGGATTTCTTAGCAGAAGTATATCGTTCATTATCAGTTTTAGATGGGGCA
ATTCTACTGATTTCTGCAAAAGATGGCGTACAAGCACAAACTCGTATATTATTTCATGCA
CTTAGGAAAATGGGGATTCCCACAATCTTTTTTATCAATAAGATTGACCAAAATGGAATT
GATTTATCAACGGTTTATCAGGATATTAAAGAGAAACTTTCTGCCGAAATTGTAATCAAA
CAGAAGGTAGAACTGTATCCTAATATGTGTGTGACGAACTTTACCGAATCTGAACAATGG
GATATGGTAATAGAAGGAAATGATTACCTTTTGGAGAAATATACGTCTGGGAAATTATTG
GAAGCATTAGAACTCGAACAAGAGGAAAGCATAAGATTTCATAATTGTTCCCTGTTCCCT
GTTTATCACGGAAGTGCAAAAAACAATATAGGGATTGATAACCTTATAGAAGTGATTACG
AATAAATTTTATTCATCAACACATCGAGGTCAGTCTGAACTTTGCGGAAAAGTTTTCAAA
ATTGAGTATTCGGAAAAAAGACAGCGTCTTGCATATATACGTCTTTATAGTGGCGTACTG
CATTTGCGAGATCCGGTTAGAATATCGGAAAAGGAAAAAATAAAAATTACAGAAATGTAT
ACTTCAATAAATGGTGAATTATGTAAAATCGATAAGGCTTATTCCGGGGAAATTGTTATT
TTGCAGAATGAGTTTTTGAAGTTAAATAGTGTTCTTGGAGATACAAAGCTATTGCCACAG
AGAGAGAGAATTGAAAATCCCCTCCCTCTGCTGCAAACGACTGTTGAACCGAGCAAACCT
CAACAAAGGGAAATGTTACTTGATGCACTTTTAGAAATCTCCGACAGTGACCCGCTTCTG
CGATATTATGTGGATTCTGCGACACATGAAATCATACTTTCTTTCTTAGGGAAAGTACAA
ATGGAAGTGACTTGTGCTCTGCTGCAAGAAAAGTATCATGTGGAGATAGAAATAAAAGAG
CCTACAGTCATTTATATGGAAAGACCGTTAAAAAAAGCAGAGTATACCATTCACATCGAA
GTTCCACCGAATCCTTTCTGGGCTTCCATTGGTCTATCTGTAGCACCGCTTCCATTAGGG
AGCGGAGTACAGTATGAGAGCTCGGTTTCTCTTGGATACTTAAATCAATCGTTTCAAAAT
GCAGTTATGGAGGGGATACGCTATGGCTGTGAACAAGGATTGTATGGTTGGAATGTGACG
GACTGTAAAATCTGTTTTAAGTATGGCTTATACTATAGCCCTGTTAGTACCCCAGCAGAT
TTTCGGATGCTTGCTCCTATTGTATTGGAACAAGTCTTAAAAAAAGCTGGAACAGAATTG
TTAGAGCCATATCTTAGTTTTAAAATTTATGCGCCACAGGAATATCTTTCACGAGCATAC
AACGATGCTCCTAAATATTGTGCGAACATCGTAGACACTCAATTGAAAAATAATGAGGTC
ATTCTTAGTGGAGAAATCCCTGCTCGGTGTATTCAAAAATATCGTAGTGATTTAACTTTC
TTTACAAATGGACGTAGTGTTTGTTTAACAGAGTTAAAAGGGTACCATGTTACTACCGGT
GAACCTGTTTGCCAGCCCCGTCGTCCAAATAGTCGGATAGATAAAGTACGATATATGTTC
AATAAAATAACTTAG
>87348|ECDC_FR13_103|Neisseria_gonorrhoeae||Neisseria_gonorrhoeae:1-1935
ATGGAGGAAAATCACATGAAAATTATTAATATTGGAGTTTTAGCTCATGTTGATGCAGGA
AAAACTACCTTAACAGAAAGCTTATTATATAACAGTGGAGCGATTACAGAATTAGGAAGC
GTGGACAAAGGTACAACGAGGACGGATAATACGCTTTTAGAACGTCAGAGAGGAATTACA
ATTCAGACAGGAATAACCTCTTTTCAGTGGGAAAATACGAAGGTGAACATCATAGACACG
CCAGGACATATGGATTTCTTAGCAGAAGTATATCGTTCATTATCAGTTTTAGATGGGGCA
ATTCTACTGATTTCTGCAAAAGATGGCGTACAAGCACAAACTCGTATATTATTTCATGCA
CTTAGGAAAATGGGGATTCCCACAATCTTTTTTATCAATAAGATTGACCAAAATGGAATT
GATTTATCAACGGTTTATCAGGATATTAAAGAGAAACTTTCTGCCGAAATTGTAATCAAA
CAGAAGGTAGAACTGTATCCTAATATGTGTGTGACGAACTTTACCGAATCTGAACAATGG
GATATGGTAATAGAAGGAAATGATTACCTTTTGGAGAAATATACGTCTGGGAAATTATTG
GAAGCATTAGAACTCGAACAAGAGGAAAGCATAAGATTTCATAATTGTTCCCTGTTCCCT
GTTTATCACGGAAGTGCAAAAAACAATATAGGGATTGATAACCTTATAGAAGTGATTACG
AATAAATTTTATTCATCAACACATCGAGGTCAGTCTGAACTTTGCGGAAAAGTTTTCAAA
ATTGAGTATTCGGAAAAAAGACAGCGTCTTGCATATATACGTCTTTATAGTGGCGTACTG
CATTTGCGAGATCCGGTTAGAATATCGGAAAAGGAAAAAATAAAAATTACAGAAATGTAT
ACTTCAATAAATGGTGAATTATGTAAAATCGATAAGGCTTATTCCGGGGAAATTGTTATT
TTGCAGAATGAGTTTTTGAAGTTAAATAGTGTTCTTGGAGATACAAAGCTATTGCCACAG
AGAGAGAGAATTGAAAATCCCCTCCCTCTGCTGCAAACGACTGTTGAACCGAGCAAACCT
CAACAAAGGGAAATGTTACTTGATGCACTTTTAGAAATCTCCGACAGTGACCCGCTTCTG
CGATATTATGTGGATTCTGCGACACATGAAATCATACTTTCTTTCTTAGGGAAAGTACAA
ATGGAAGTGACTTGTGCTCTGCTGCAAGAAAAGTATCATGTGGAGATAGAAATAAAAGAG
CCTACAGTCATTTATATGGAAAGACCGTTAAAAAAAGCAGAGTATACCATTCACATCGAA
GTTCCACCGAATCCTTTCTGGGCTTCCATTGGTCTATCTGTAGCACCGCTTCCATTAGGG
AGCGGAGTACAGTATGAGAGCTCGGTTTCTCTTGGATACTTAAATCAATCGTTTCAAAAT
GCAGTTATGGAGGGGATACGCTATGGCTGTGAACAAGGATTGTATGGTTGGAATGTGACG
GACTGTAAAATCTGTTTTAAGTATGGCTTATACTATAGCCCTGTTAGTACCCCAGCAGAT
TTTCGGATGCTTGCTCCTATTGTATTGGAACAAGTCTTAAAAAAAGCTGGAACAGAATTG
TTAGAGCCATATCTTAGTTTTAAAATTTATGCGCCACAGGAATATCTTTCACGAGCATAC
AACGATGCTCCTAAATATTGTGCGAACATCGTAGACACTCAATTGAAAAATAATGAGGTC
ATTCTTAGTGGAGAAATCCCTGCTCGGTGTATTCAAAAATATCGTAGTGATTTAACTTTC
TTTACAAATGGACGTAGTGTTTGTTTAACAGAGTTAAAAGGGTACCATGTTACTACCGGT
GAACCTGTTTGCCAGCCCCGTCGTCCAAATAGTCGGATAGATAAAGTACGATATATGTTC
AATAAAATAACTTAG
>87351|ECDC_FR13_106|Neisseria_gonorrhoeae||Neisseria_gonorrhoeae:1-1935
ATGGAGGAAAATCACATGAAAATTATTAATATTGGAGTTTTAGCTCATGTTGATGCAGGA
AAAACTACCTTAACAGAAAGCTTATTATATAACAGTGGAGCGATTACAGAATTAGGAAGC
GTGGACAAAGGTACAACGAGGACGGATAATACGCTTTTAGAACGTCAGAGAGGAATTACA
ATTCAGACAGGAATAACCTCTTTTCAGTGGGAAAATACGAAGGTGAACATCATAGACACG
CCAGGACATATGGATTTCTTAGCAGAAGTATATCGTTCATTATCAGTTTTAGATGGGGCA
ATTCTACTGATTTCTGCAAAAGATGGCGTACAAGCACAAACTCGTATATTATTTCATGCA
CTTAGGAAAATGGGGATTCCCACAATCTTTTTTATCAATAAGATTGACCAAAATGGAATT
GATTTATCAACGGTTTATCAGGATATTAAAGAGAAACTTTCTGCCGAAATTGTAATCAAA
CAGAAGGTAGAACTGTATCCTAATATGTGTGTGACGAACTTTACCGAATCTGAACAATGG
GATATGGTAATAGAAGGAAATGATTACCTTTTGGAGAAATATACGTCTGGGAAATTATTG
GAAGCATTAGAACTCGAACAAGAGGAAAGCATAAGATTTCATAATTGTTCCCTGTTCCCT
GTTTATCACGGAAGTGCAAAAAACAATATAGGGATTGATAACCTTATAGAAGTGATTACG
AATAAATTTTATTCATCAACACATCGAGGTCAGTCTGAACTTTGCGGAAAAGTTTTCAAA
ATTGAGTATTCGGAAAAAAGACAGCGTCTTGCATATATACGTCTTTATAGTGGCGTACTG
CATTTGCGAGATCCGGTTAGAATATCGGAAAAGGAAAAAATAAAAATTACAGAAATGTAT
ACTTCAATAAATGGTGAATTATGTAAAATCGATAAGGCTTATTCCGGGGAAATTGTTATT
TTGCAGAATGAGTTTTTGAAGTTAAATAGTGTTCTTGGAGATACAAAGCTATTGCCACAG
AGAGAGAGAATTGAAAATCCCCTCCCTCTGCTGCAAACGACTGTTGAACCGAGCAAACCT
CAACAAAGGGAAATGTTACTTGATGCACTTTTAGAAATCTCCGACAGTGACCCGCTTCTG
CGATATTATGTGGATTCTGCGACACATGAAATCATACTTTCTTTCTTAGGGAAAGTACAA
ATGGAAGTGACTTGTGCTCTGCTGCAAGAAAAGTATCATGTGGAGATAGAAATAAAAGAG
CCTACAGTCATTTATATGGAAAGACCGTTAAAAAAAGCAGAGTATACCATTCACATCGAA
GTTCCACCGAATCCTTTCTGGGCTTCCATTGGTCTATCTGTAGCACCGCTTCCATTAGGG
AGCGGAGTACAGTATGAGAGCTCGGTTTCTCTTGGATACTTAAATCAATCGTTTCAAAAT
GCAGTTATGGAGGGGATACGCTATGGCTGTGAACAAGGATTGTATGGTTGGAATGTGACG
GACTGTAAAATCTGTTTTAAGTATGGCTTATACTATAGCCCTGTTAGTACCCCAGCAGAT
TTTCGGATGCTTGCTCCTATTGTATTGGAACAAGTCTTAAAAAAAGCTGGAACAGAATTG
TTAGAGCCATATCTTAGTTTTAAAATTTATGCGCCACAGGAATATCTTTCACGAGCATAC
AACGATGCTCCTAAATATTGTGCGAACATCGTAGACACTCAATTGAAAAATAATGAGGTC
ATTCTTAGTGGAGAAATCCCTGCTCGGTGTATTCAAAAATATCGTAGTGATTTAACTTTC
TTTACAAATGGACGTAGTGTTTGTTTAACAGAGTTAAAAGGGTACCATGTTACTACCGGT
GAACCTGTTTGCCAGCCCCGTCGTCCAAATAGTCGGATAGATAAAGTACGATATATGTTC
AATAAAATAACTTAG
>87353|ECDC_FR13_108|Neisseria_gonorrhoeae||Neisseria_gonorrhoeae:1-1935
ATGGAGGAAAATCACATGAAAATTATTAATATTGGAGTTTTAGCTCATGTTGATGCAGGA
AAAACTACCTTAACAGAAAGCTTATTATATAACAGTGGAGCGATTACAGAATTAGGAAGC
GTGGACAAAGGTACAACGAGGACGGATAATACGCTTTTAGAACGTCAGAGAGGAATTACA
ATTCAGACAGGAATAACCTCTTTTCAGTGGGAAAATACGAAGGTGAACATCATAGACACG
CCAGGACATATGGATTTCTTAGCAGAAGTATATCGTTCATTATCAGTTTTAGATGGGGCA
ATTCTACTGATTTCTGCAAAAGATGGCGTACAAGCACAAACTCGTATATTATTTCATGCA
CTTAGGAAAATGGGGATTCCCACAATCTTTTTTATCAATAAGATTGACCAAAATGGAATT
GATTTATCAACGGTTTATCAGGATATTAAAGAGAAACTTTCTGCCGAAATTGTAATCAAA
CAGAAGGTAGAACTGTATCCTAATATGTGTGTGACGAACTTTACCGAATCTGAACAATGG
GATATGGTAATAGAAGGAAATGATTACCTTTTGGAGAAATATACGTCTGGGAAATTATTG
GAAGCATTAGAACTCGAACAAGAGGAAAGCATAAGATTTCATAATTGTTCCCTGTTCCCT
GTTTATCACGGAAGTGCAAAAAACAATATAGGGATTGATAACCTTATAGAAGTGATTACG
AATAAATTTTATTCATCAACACATCGAGGTCAGTCTGAACTTTGCGGAAAAGTTTTCAAA
ATTGAGTATTCGGAAAAAAGACAGCGTCTTGCATATATACGTCTTTATAGTGGCGTACTG
CATTTGCGAGATCCGGTTAGAATATCGGAAAAGGAAAAAATAAAAATTACAGAAATGTAT
ACTTCAATAAATGGTGAATTATGTAAAATCGATAAGGCTTATTCCGGGGAAATTGTTATT
TTGCAGAATGAGTTTTTGAAGTTAAATAGTGTTCTTGGAGATACAAAGCTATTGCCACAG
AGAGAGAGAATTGAAAATCCCCTCCCTCTGCTGCAAACGACTGTTGAACCGAGCAAACCT
CAACAAAGGGAAATGTTACTTGATGCACTTTTAGAAATCTCCGACAGTGACCCGCTTCTG
CGATATTATGTGGATTCTGCGACACATGAAATCATACTTTCTTTCTTAGGGAAAGTACAA
ATGGAAGTGACTTGTGCTCTGCTGCAAGAAAAGTATCATGTGGAGATAGAAATAAAAGAG
CCTACAGTCATTTATATGGAAAGACCGTTAAAAAAAGCAGAGTATACCATTCACATCGAA
GTTCCACCGAATCCTTTCTGGGCTTCCATTGGTCTATCTGTAGCACCGCTTCCATTAGGG
AGCGGAGTACAGTATGAGAGCTCGGTTTCTCTTGGATACTTAAATCAATCGTTTCAAAAT
GCAGTTATGGAGGGGATACGCTATGGCTGTGAACAAGGATTGTATGGTTGGAATGTGACG
GACTGTAAAATCTGTTTTAAGTATGGCTTATACTATAGCCCTGTTAGTACCCCAGCAGAT
TTTCGGATGCTTGCTCCTATTGTATTGGAACAAGTCTTAAAAAAAGCTGGAACAGAATTG
TTAGAGCCATATCTTAGTTTTAAAATTTATGCGCCACAGGAATATCTTTCACGAGCATAC
AACGATGCTCCTAAATATTGTGCGAACATCGTAGACACTCAATTGAAAAATAATGAGGTC
ATTCTTAGTGGAGAAATCCCTGCTCGGTGTATTCAAAAATATCGTAGTGATTTAACTTTC
TTTACAAATGGACGTAGTGTTTGTTTAACAGAGTTAAAAGGGTACCATGTTACTACCGGT
GAACCTGTTTGCCAGCCCCGTCGTCCAAATAGTCGGATAGATAAAGTACGATATATGTTC
AATAAAATAACTTAG
>87358|ECDC_FR13_113|Neisseria_gonorrhoeae||Neisseria_gonorrhoeae:1-1935
ATGGAGGAAAATCACATGAAAATTATTAATATTGGAGTTTTAGCTCATGTTGATGCAGGA
AAAACTACCTTAACAGAAAGCTTATTATATAACAGTGGAGCGATTACAGAATTAGGAAGC
GTGGACAAAGGTACAACGAGGACGGATAATACGCTTTTAGAACGTCAGAGAGGAATTACA
ATTCAGACAGGAATAACCTCTTTTCAGTGGGAAAATACGAAGGTGAACATCATAGACACG
CCAGGACATATGGATTTCTTAGCAGAAGTATATCGTTCATTATCAGTTTTAGATGGGGCA
ATTCTACTGATTTCTGCAAAAGATGGCGTACAAGCACAAACTCGTATATTATTTCATGCA
CTTAGGAAAATGGGGATTCCCACAATCTTTTTTATCAATAAGATTGACCAAAATGGAATT
GATTTATCAACGGTTTATCAGGATATTAAAGAGAAACTTTCTGCCGAAATTGTAATCAAA
CAGAAGGTAGAACTGTATCCTAATATGTGTGTGACGAACTTTACCGAATCTGAACAATGG
GATATGGTAATAGAAGGAAATGATTACCTTTTGGAGAAATATACGTCTGGGAAATTATTG
GAAGCATTAGAACTCGAACAAGAGGAAAGCATAAGATTTCATAATTGTTCCCTGTTCCCT
GTTTATCACGGAAGTGCAAAAAACAATATAGGGATTGATAACCTTATAGAAGTGATTACG
AATAAATTTTATTCATCAACACATCGAGGTCAGTCTGAACTTTGCGGAAAAGTTTTCAAA
ATTGAGTATTCGGAAAAAAGACAGCGTCTTGCATATATACGTCTTTATAGTGGCGTACTG
CATTTGCGAGATCCGGTTAGAATATCGGAAAAGGAAAAAATAAAAATTACAGAAATGTAT
ACTTCAATAAATGGTGAATTATGTAAAATCGATAAGGCTTATTCCGGGGAAATTGTTATT
TTGCAGAATGAGTTTTTGAAGTTAAATAGTGTTCTTGGAGATACAAAGCTATTGCCACAG
AGAGAGAGAATTGAAAATCCCCTCCCTCTGCTGCAAACGACTGTTGAACCGAGCAAACCT
CAACAAAGGGAAATGTTACTTGATGCACTTTTAGAAATCTCCGACAGTGACCCGCTTCTG
CGATATTATGTGGATTCTGCGACACATGAAATCATACTTTCTTTCTTAGGGAAAGTACAA
ATGGAAGTGACTTGTGCTCTGCTGCAAGAAAAGTATCATGTGGAGATAGAAATAAAAGAG
CCTACAGTCATTTATATGGAAAGACCGTTAAAAAAAGCAGAGTATACCATTCACATCGAA
GTTCCACCGAATCCTTTCTGGGCTTCCATTGGTCTATCTGTAGCACCGCTTCCATTAGGG
AGCGGAGTACAGTATGAGAGCTCGGTTTCTCTTGGATACTTAAATCAATCGTTTCAAAAT
GCAGTTATGGAGGGGATACGCTATGGCTGTGAACAAGGATTGTATGGTTGGAATGTGACG
GACTGTAAAATCTGTTTTAAGTATGGCTTATACTATAGCCCTGTTAGTACCCCAGCAGAT
TTTCGGATGCTTGCTCCTATTGTATTGGAACAAGTCTTAAAAAAAGCTGGAACAGAATTG
TTAGAGCCATATCTTAGTTTTAAAATTTATGCGCCACAGGAATATCTTTCACGAGCATAC
AACGATGCTCCTAAATATTGTGCGAACATCGTAGACACTCAATTGAAAAATAATGAGGTC
ATTCTTAGTGGAGAAATCCCTGCTCGGTGTATTCAAAAATATCGTAGTGATTTAACTTTC
TTTACAAATGGACGTAGTGTTTGTTTAACAGAGTTAAAAGGGTACCATGTTACTACCGGT
GAACCTGTTTGCCAGCCCCGTCGTCCAAATAGTCGGATAGATAAAGTACGATATATGTTC
AATAAAATAACTTAG
>87362|ECDC_GC_061|Neisseria_gonorrhoeae||Neisseria_gonorrhoeae:1-1935
ATGGAGGAAAATCACATGAAAATTATTAATATTGGAGTTTTAGCTCATGTTGATGCAGGA
AAAACTACCTTAACAGAAAGCTTATTATATAACAGTGGAGCGATTACAGAATTAGGAAGC
GTGGACAAAGGTACAACGAGGACGGATAATACGCTTTTAGAACGTCAGAGAGGAATTACA
ATTCAGACAGGAATAACCTCTTTTCAGTGGGAAAATACGAAGGTGAACATCATAGACACG
CCAGGACATATGGATTTCTTAGCAGAAGTATATCGTTCATTATCAGTTTTAGATGGGGCA
ATTCTACTGATTTCTGCAAAAGATGGCGTACAAGCACAAACTCGTATATTATTTCATGCA
CTTAGGAAAATGGGGATTCCCACAATCTTTTTTATCAATAAGATTGACCAAAATGGAATT
GATTTATCAACGGTTTATCAGGATATTAAAGAGAAACTTTCTGCCGAAATTGTAATCAAA
CAGAAGGTAGAACTGTATCCTAATATGTGTGTGACGAACTTTACCGAATCTGAACAATGG
GATATGGTAATAGAAGGAAATGATTACCTTTTGGAGAAATATACGTCTGGGAAATTATTG
GAAGCATTAGAACTCGAACAAGAGGAAAGCATAAGATTTCATAATTGTTCCCTGTTCCCT
GTTTATCACGGAAGTGCAAAAAACAATATAGGGATTGATAACCTTATAGAAGTGATTACG
AATAAATTTTATTCATCAACACATCGAGGTCAGTCTGAACTTTGCGGAAAAGTTTTCAAA
ATTGAGTATTCGGAAAAAAGACAGCGTCTTGCATATATACGTCTTTATAGTGGCGTACTG
CATTTGCGAGATCCGGTTAGAATATCGGAAAAGGAAAAAATAAAAATTACAGAAATGTAT
ACTTCAATAAATGGTGAATTATGTAAAATCGATAAGGCTTATTCCGGGGAAATTGTTATT
TTGCAGAATGAGTTTTTGAAGTTAAATAGTGTTCTTGGAGATACAAAGCTATTGCCACAG
AGAGAGAGAATTGAAAATCCCCTCCCTCTGCTGCAAACGACTGTTGAACCGAGCAAACCT
CAACAAAGGGAAATGTTACTTGATGCACTTTTAGAAATCTCCGACAGTGACCCGCTTCTG
CGATATTATGTGGATTCTGCGACACATGAAATCATACTTTCTTTCTTAGGGAAAGTACAA
ATGGAAGTGACTTGTGCTCTGCTGCAAGAAAAGTATCATGTGGAGATAGAAATAAAAGAG
CCTACAGTCATTTATATGGAAAGACCGTTAAAAAAAGCAGAGTATACCATTCACATCGAA
GTTCCACCGAATCCTTTCTGGGCTTCCATTGGTCTATCTGTAGCACCGCTTCCATTAGGG
AGCGGAGTACAGTATGAGAGCTCGGTTTCTCTTGGATACTTAAATCAATCGTTTCAAAAT
GCAGTTATGGAGGGGATACGCTATGGCTGTGAACAAGGATTGTATGGTTGGAATGTGACG
GACTGTAAAATCTGTTTTAAGTATGGCTTATACTATAGCCCTGTTAGTACCCCAGCAGAT
TTTCGGATGCTTGCTCCTATTGTATTGGAACAAGTCTTAAAAAAAGCTGGAACAGAATTG
TTAGAGCCATATCTTAGTTTTAAAATTTATGCGCCACAGGAATATCTTTCACGAGCATAC
AACGATGCTCCTAAATATTGTGCGAACATCGTAGACACTCAATTGAAAAATAATGAGGTC
ATTCTTAGTGGAGAAATCCCTGCTCGGTGTATTCAAAAATATCGTAGTGATTTAACTTTC
TTTACAAATGGACGTAGTGTTTGTTTAACAGAGTTAAAAGGGTACCATGTTACTACCGGT
GAACCTGTTTGCCAGCCCCGTCGTCCAAATAGTCGGATAGATAAAGTACGATATATGTTC
AATAAAATAACTTAG
>87369|ECDC_GC_068|Neisseria_gonorrhoeae||Neisseria_gonorrhoeae:1-1935
ATGGAGGAAAATCACATGAAAATTATTAATATTGGAGTTTTAGCTCATGTTGATGCAGGA
AAAACTACCTTAACAGAAAGCTTATTATATAACAGTGGAGCGATTACAGAATTAGGAAGC
GTGGACAAAGGTACAACGAGGACGGATAATACGCTTTTAGAACGTCAGAGAGGAATTACA
ATTCAGACAGGAATAACCTCTTTTCAGTGGGAAAATACGAAGGTGAACATCATAGACACG
CCAGGACATATGGATTTCTTAGCAGAAGTATATCGTTCATTATCAGTTTTAGATGGGGCA
ATTCTACTGATTTCTGCAAAAGATGGCGTACAAGCACAAACTCGTATATTATTTCATGCA
CTTAGGAAAATGGGGATTCCCACAATCTTTTTTATCAATAAGATTGACCAAAATGGAATT
GATTTATCAACGGTTTATCAGGATATTAAAGAGAAACTTTCTGCCGAAATTGTAATCAAA
CAGAAGGTAGAACTGTATCCTAATATGTGTGTGACGAACTTTACCGAATCTGAACAATGG
GATATGGTAATAGAAGGAAATGATTACCTTTTGGAGAAATATACGTCTGGGAAATTATTG
GAAGCATTAGAACTCGAACAAGAGGAAAGCATAAGATTTCATAATTGTTCCCTGTTCCCT
GTTTATCACGGAAGTGCAAAAAACAATATAGGGATTGATAACCTTATAGAAGTGATTACG
AATAAATTTTATTCATCAACACATCGAGGTCAGTCTGAACTTTGCGGAAAAGTTTTCAAA
ATTGAGTATTCGGAAAAAAGACAGCGTCTTGCATATATACGTCTTTATAGTGGCGTACTG
CATTTGCGAGATCCGGTTAGAATATCGGAAAAGGAAAAAATAAAAATTACAGAAATGTAT
ACTTCAATAAATGGTGAATTATGTAAAATCGATAAGGCTTATTCCGGGGAAATTGTTATT
TTGCAGAATGAGTTTTTGAAGTTAAATAGTGTTCTTGGAGATACAAAGCTATTGCCACAG
AGAGAGAGAATTGAAAATCCCCTCCCTCTGCTGCAAACGACTGTTGAACCGAGCAAACCT
CAACAAAGGGAAATGTTACTTGATGCACTTTTAGAAATCTCCGACAGTGACCCGCTTCTG
CGATATTATGTGGATTCTGCGACACATGAAATCATACTTTCTTTCTTAGGGAAAGTACAA
ATGGAAGTGACTTGTGCTCTGCTGCAAGAAAAGTATCATGTGGAGATAGAAATAAAAGAG
CCTACAGTCATTTATATGGAAAGACCGTTAAAAAAAGCAGAGTATACCATTCACATCGAA
GTTCCACCGAATCCTTTCTGGGCTTCCATTGGTCTATCTGTAGCACCGCTTCCATTAGGG
AGCGGAGTACAGTATGAGAGCTCGGTTTCTCTTGGATACTTAAATCAATCGTTTCAAAAT
GCAGTTATGGAGGGGATACGCTATGGCTGTGAACAAGGATTGTATGGTTGGAATGTGACG
GACTGTAAAATCTGTTTTAAGTATGGCTTATACTATAGCCCTGTTAGTACCCCAGCAGAT
TTTCGGATGCTTGCTCCTATTGTATTGGAACAAGTCTTAAAAAAAGCTGGAACAGAATTG
TTAGAGCCATATCTTAGTTTTAAAATTTATGCGCCACAGGAATATCTTTCACGAGCATAC
AACGATGCTCCTAAATATTGTGCGAACATCGTAGACACTCAATTGAAAAATAATGAGGTC
ATTCTTAGTGGAGAAATCCCTGCTCGGTGTATTCAAAAATATCGTAGTGATTTAACTTTC
TTTACAAATGGACGTAGTGTTTGTTTAACAGAGTTAAAAGGGTACCATGTTACTACCGGT
GAACCTGTTTGCCAGCCCCGTCGTCCAAATAGTCGGATAGATAAAGTACGATATATGTTC
AATAAAATAACTTAG
>87374|ECDC_GC_073|Neisseria_gonorrhoeae||Neisseria_gonorrhoeae:1-1935
ATGGAGGAAAATCACATGAAAATTATTAATATTGGAGTTTTAGCTCATGTTGATGCAGGA
AAAACTACCTTAACAGAAAGCTTATTATATAACAGTGGAGCGATTACAGAATTAGGAAGC
GTGGACAAAGGTACAACGAGGACGGATAATACGCTTTTAGAACGTCAGAGAGGAATTACA
ATTCAGACAGGAATAACCTCTTTTCAGTGGGAAAATACGAAGGTGAACATCATAGACACG
CCAGGACATATGGATTTCTTAGCAGAAGTATATCGTTCATTATCAGTTTTAGATGGGGCA
ATTCTACTGATTTCTGCAAAAGATGGCGTACAAGCACAAACTCGTATATTATTTCATGCA
CTTAGGAAAATGGGGATTCCCACAATCTTTTTTATCAATAAGATTGACCAAAATGGAATT
GATTTATCAACGGTTTATCAGGATATTAAAGAGAAACTTTCTGCCGAAATTGTAATCAAA
CAGAAGGTAGAACTGTATCCTAATATGTGTGTGACGAACTTTACCGAATCTGAACAATGG
GATATGGTAATAGAAGGAAATGATTACCTTTTGGAGAAATATACGTCTGGGAAATTATTG
GAAGCATTAGAACTCGAACAAGAGGAAAGCATAAGATTTCATAATTGTTCCCTGTTCCCT
GTTTATCACGGAAGTGCAAAAAACAATATAGGGATTGATAACCTTATAGAAGTGATTACG
AATAAATTTTATTCATCAACACATCGAGGTCAGTCTGAACTTTGCGGAAAAGTTTTCAAA
ATTGAGTATTCGGAAAAAAGACAGCGTCTTGCATATATACGTCTTTATAGTGGCGTACTG
CATTTGCGAGATCCGGTTAGAATATCGGAAAAGGAAAAAATAAAAATTACAGAAATGTAT
ACTTCAATAAATGGTGAATTATGTAAAATCGATAAGGCTTATTCCGGGGAAATTGTTATT
TTGCAGAATGAGTTTTTGAAGTTAAATAGTGTTCTTGGAGATACAAAGCTATTGCCACAG
AGAGAGAGAATTGAAAATCCCCTCCCTCTGCTGCAAACGACTGTTGAACCGAGCAAACCT
CAACAAAGGGAAATGTTACTTGATGCACTTTTAGAAATCTCCGACAGTGACCCGCTTCTG
CGATATTATGTGGATTCTGCGACACATGAAATCATACTTTCTTTCTTAGGGAAAGTACAA
ATGGAAGTGACTTGTGCTCTGCTGCAAGAAAAGTATCATGTGGAGATAGAAATAAAAGAG
CCTACAGTCATTTATATGGAAAGACCGTTAAAAAAAGCAGAGTATACCATTCACATCGAA
GTTCCACCGAATCCTTTCTGGGCTTCCATTGGTCTATCTGTAGCACCGCTTCCATTAGGG
AGCGGAGTACAGTATGAGAGCTCGGTTTCTCTTGGATACTTAAATCAATCGTTTCAAAAT
GCAGTTATGGAGGGGATACGCTATGGCTGTGAACAAGGATTGTATGGTTGGAATGTGACG
GACTGTAAAATCTGTTTTAAGTATGGCTTATACTATAGCCCTGTTAGTACCCCAGCAGAT
TTTCGGATGCTTGCTCCTATTGTATTGGAACAAGTCTTAAAAAAAGCTGGAACAGAATTG
TTAGAGCCATATCTTAGTTTTAAAATTTATGCGCCACAGGAATATCTTTCACGAGCATAC
AACGATGCTCCTAAATATTGTGCGAACATCGTAGACACTCAATTGAAAAATAATGAGGTC
ATTCTTAGTGGAGAAATCCCTGCTCGGTGTATTCAAAAATATCGTAGTGATTTAACTTTC
TTTACAAATGGACGTAGTGTTTGTTTAACAGAGTTAAAAGGGTACCATGTTACTACCGGT
GAACCTGTTTGCCAGCCCCGTCGTCCAAATAGTCGGATAGATAAAGTACGATATATGTTC
AATAAAATAACTTAG
>87379|ECDC_GC_078|Neisseria_gonorrhoeae||Neisseria_gonorrhoeae:1-1935
ATGGAGGAAAATCACATGAAAATTATTAATATTGGAGTTTTAGCTCATGTTGATGCAGGA
AAAACTACCTTAACAGAAAGCTTATTATATAACAGTGGAGCGATTACAGAATTAGGAAGC
GTGGACAAAGGTACAACGAGGACGGATAATACGCTTTTAGAACGTCAGAGAGGAATTACA
ATTCAGACAGGAATAACCTCTTTTCAGTGGGAAAATACGAAGGTGAACATCATAGACACG
CCAGGACATATGGATTTCTTAGCAGAAGTATATCGTTCATTATCAGTTTTAGATGGGGCA
ATTCTACTGATTTCTGCAAAAGATGGCGTACAAGCACAAACTCGTATATTATTTCATGCA
CTTAGGAAAATGGGGATTCCCACAATCTTTTTTATCAATAAGATTGACCAAAATGGAATT
GATTTATCAACGGTTTATCAGGATATTAAAGAGAAACTTTCTGCCGAAATTGTAATCAAA
CAGAAGGTAGAACTGTATCCTAATATGTGTGTGACGAACTTTACCGAATCTGAACAATGG
GATATGGTAATAGAAGGAAATGATTACCTTTTGGAGAAATATACGTCTGGGAAATTATTG
GAAGCATTAGAACTCGAACAAGAGGAAAGCATAAGATTTCATAATTGTTCCCTGTTCCCT
GTTTATCACGGAAGTGCAAAAAACAATATAGGGATTGATAACCTTATAGAAGTGATTACG
AATAAATTTTATTCATCAACACATCGAGGTCAGTCTGAACTTTGCGGAAAAGTTTTCAAA
ATTGAGTATTCGGAAAAAAGACAGCGTCTTGCATATATACGTCTTTATAGTGGCGTACTG
CATTTGCGAGATCCGGTTAGAATATCGGAAAAGGAAAAAATAAAAATTACAGAAATGTAT
ACTTCAATAAATGGTGAATTATGTAAAATCGATAAGGCTTATTCCGGGGAAATTGTTATT
TTGCAGAATGAGTTTTTGAAGTTAAATAGTGTTCTTGGAGATACAAAGCTATTGCCACAG
AGAGAGAGAATTGAAAATCCCCTCCCTCTGCTGCAAACGACTGTTGAACCGAGCAAACCT
CAACAAAGGGAAATGTTACTTGATGCACTTTTAGAAATCTCCGACAGTGACCCGCTTCTG
CGATATTATGTGGATTCTGCGACACATGAAATCATACTTTCTTTCTTAGGGAAAGTACAA
ATGGAAGTGACTTGTGCTCTGCTGCAAGAAAAGTATCATGTGGAGATAGAAATAAAAGAG
CCTACAGTCATTTATATGGAAAGACCGTTAAAAAAAGCAGAGTATACCATTCACATCGAA
GTTCCACCGAATCCTTTCTGGGCTTCCATTGGTCTATCTGTAGCACCGCTTCCATTAGGG
AGCGGAGTACAGTATGAGAGCTCGGTTTCTCTTGGATACTTAAATCAATCGTTTCAAAAT
GCAGTTATGGAGGGGATACGCTATGGCTGTGAACAAGGATTGTATGGTTGGAATGTGACG
GACTGTAAAATCTGTTTTAAGTATGGCTTATACTATAGCCCTGTTAGTACCCCAGCAGAT
TTTCGGATGCTTGCTCCTATTGTATTGGAACAAGTCTTAAAAAAAGCTGGAACAGAATTG
TTAGAGCCATATCTTAGTTTTAAAATTTATGCGCCACAGGAATATCTTTCACGAGCATAC
AACGATGCTCCTAAATATTGTGCGAACATCGTAGACACTCAATTGAAAAATAATGAGGTC
ATTCTTAGTGGAGAAATCCCTGCTCGGTGTATTCAAAAATATCGTAGTGATTTAACTTTC
TTTACAAATGGACGTAGTGTTTGTTTAACAGAGTTAAAAGGGTACCATGTTACTACCGGT
GAACCTGTTTGCCAGCCCCGTCGTCCAAATAGTCGGATAGATAAAGTACGATATATGTTC
AATAAAATAACTTAG
>87383|ECDC_GC_082|Neisseria_gonorrhoeae||Neisseria_gonorrhoeae:1-1935
ATGGAGGAAAATCACATGAAAATTATTAATATTGGAGTTTTAGCTCATGTTGATGCAGGA
AAAACTACCTTAACAGAAAGCTTATTATATAACAGTGGAGCGATTACAGAATTAGGAAGC
GTGGACAAAGGTACAACGAGGACGGATAATACGCTTTTAGAACGTCAGAGAGGAATTACA
ATTCAGACAGGAATAACCTCTTTTCAGTGGGAAAATACGAAGGTGAACATCATAGACACG
CCAGGACATATGGATTTCTTAGCAGAAGTATATCGTTCATTATCAGTTTTAGATGGGGCA
ATTCTACTGATTTCTGCAAAAGATGGCGTACAAGCACAAACTCGTATATTATTTCATGCA
CTTAGGAAAATGGGGATTCCCACAATCTTTTTTATCAATAAGATTGACCAAAATGGAATT
GATTTATCAACGGTTTATCAGGATATTAAAGAGAAACTTTCTGCCGAAATTGTAATCAAA
CAGAAGGTAGAACTGTATCCTAATATGTGTGTGACGAACTTTACCGAATCTGAACAATGG
GATATGGTAATAGAAGGAAATGATTACCTTTTGGAGAAATATACGTCTGGGAAATTATTG
GAAGCATTAGAACTCGAACAAGAGGAAAGCATAAGATTTCATAATTGTTCCCTGTTCCCT
GTTTATCACGGAAGTGCAAAAAACAATATAGGGATTGATAACCTTATAGAAGTGATTACG
AATAAATTTTATTCATCAACACATCGAGGTCAGTCTGAACTTTGCGGAAAAGTTTTCAAA
ATTGAGTATTCGGAAAAAAGACAGCGTCTTGCATATATACGTCTTTATAGTGGCGTACTG
CATTTGCGAGATCCGGTTAGAATATCGGAAAAGGAAAAAATAAAAATTACAGAAATGTAT
ACTTCAATAAATGGTGAATTATGTAAAATCGATAAGGCTTATTCCGGGGAAATTGTTATT
TTGCAGAATGAGTTTTTGAAGTTAAATAGTGTTCTTGGAGATACAAAGCTATTGCCACAG
AGAGAGAGAATTGAAAATCCCCTCCCTCTGCTGCAAACGACTGTTGAACCGAGCAAACCT
CAACAAAGGGAAATGTTACTTGATGCACTTTTAGAAATCTCCGACAGTGACCCGCTTCTG
CGATATTATGTGGATTCTGCGACACATGAAATCATACTTTCTTTCTTAGGGAAAGTACAA
ATGGAAGTGACTTGTGCTCTGCTGCAAGAAAAGTATCATGTGGAGATAGAAATAAAAGAG
CCTACAGTCATTTATATGGAAAGACCGTTAAAAAAAGCAGAGTATACCATTCACATCGAA
GTTCCACCGAATCCTTTCTGGGCTTCCATTGGTCTATCTGTAGCACCGCTTCCATTAGGG
AGCGGAGTACAGTATGAGAGCTCGGTTTCTCTTGGATACTTAAATCAATCGTTTCAAAAT
GCAGTTATGGAGGGGATACGCTATGGCTGTGAACAAGGATTGTATGGTTGGAATGTGACG
GACTGTAAAATCTGTTTTAAGTATGGCTTATACTATAGCCCTGTTAGTACCCCAGCAGAT
TTTCGGATGCTTGCTCCTATTGTATTGGAACAAGTCTTAAAAAAAGCTGGAACAGAATTG
TTAGAGCCATATCTTAGTTTTAAAATTTATGCGCCACAGGAATATCTTTCACGAGCATAC
AACGATGCTCCTAAATATTGTGCGAACATCGTAGACACTCAATTGAAAAATAATGAGGTC
ATTCTTAGTGGAGAAATCCCTGCTCGGTGTATTCAAAAATATCGTAGTGATTTAACTTTC
TTTACAAATGGACGTAGTGTTTGTTTAACAGAGTTAAAAGGGTACCATGTTACTACCGGT
GAACCTGTTTGCCAGCCCCGTCGTCCAAATAGTCGGATAGATAAAGTACGATATATGTTC
AATAAAATAACTTAG
>87385|ECDC_GC_084|Neisseria_gonorrhoeae||Neisseria_gonorrhoeae:1-1935
ATGGAGGAAAATCACATGAAAATTATTAATATTGGAGTTTTAGCTCATGTTGATGCAGGA
AAAACTACCTTAACAGAAAGCTTATTATATAACAGTGGAGCGATTACAGAATTAGGAAGC
GTGGACAAAGGTACAACGAGGACGGATAATACGCTTTTAGAACGTCAGAGAGGAATTACA
ATTCAGACAGGAATAACCTCTTTTCAGTGGGAAAATACGAAGGTGAACATCATAGACACG
CCAGGACATATGGATTTCTTAGCAGAAGTATATCGTTCATTATCAGTTTTAGATGGGGCA
ATTCTACTGATTTCTGCAAAAGATGGCGTACAAGCACAAACTCGTATATTATTTCATGCA
CTTAGGAAAATGGGGATTCCCACAATCTTTTTTATCAATAAGATTGACCAAAATGGAATT
GATTTATCAACGGTTTATCAGGATATTAAAGAGAAACTTTCTGCCGAAATTGTAATCAAA
CAGAAGGTAGAACTGTATCCTAATATGTGTGTGACGAACTTTACCGAATCTGAACAATGG
GATATGGTAATAGAAGGAAATGATTACCTTTTGGAGAAATATACGTCTGGGAAATTATTG
GAAGCATTAGAACTCGAACAAGAGGAAAGCATAAGATTTCATAATTGTTCCCTGTTCCCT
GTTTATCACGGAAGTGCAAAAAACAATATAGGGATTGATAACCTTATAGAAGTGATTACG
AATAAATTTTATTCATCAACACATCGAGGTCAGTCTGAACTTTGCGGAAAAGTTTTCAAA
ATTGAGTATTCGGAAAAAAGACAGCGTCTTGCATATATACGTCTTTATAGTGGCGTACTG
CATTTGCGAGATCCGGTTAGAATATCGGAAAAGGAAAAAATAAAAATTACAGAAATGTAT
ACTTCAATAAATGGTGAATTATGTAAAATCGATAAGGCTTATTCCGGGGAAATTGTTATT
TTGCAGAATGAGTTTTTGAAGTTAAATAGTGTTCTTGGAGATACAAAGCTATTGCCACAG
AGAGAGAGAATTGAAAATCCCCTCCCTCTGCTGCAAACGACTGTTGAACCGAGCAAACCT
CAACAAAGGGAAATGTTACTTGATGCACTTTTAGAAATCTCCGACAGTGACCCGCTTCTG
CGATATTATGTGGATTCTGCGACACATGAAATCATACTTTCTTTCTTAGGGAAAGTACAA
ATGGAAGTGACTTGTGCTCTGCTGCAAGAAAAGTATCATGTGGAGATAGAAATAAAAGAG
CCTACAGTCATTTATATGGAAAGACCGTTAAAAAAAGCAGAGTATACCATTCACATCGAA
GTTCCACCGAATCCTTTCTGGGCTTCCATTGGTCTATCTGTAGCACCGCTTCCATTAGGG
AGCGGAGTACAGTATGAGAGCTCGGTTTCTCTTGGATACTTAAATCAATCGTTTCAAAAT
GCAGTTATGGAGGGGATACGCTATGGCTGTGAACAAGGATTGTATGGTTGGAATGTGACG
GACTGTAAAATCTGTTTTAAGTATGGCTTATACTATAGCCCTGTTAGTACCCCAGCAGAT
TTTCGGATGCTTGCTCCTATTGTATTGGAACAAGTCTTAAAAAAAGCTGGAACAGAATTG
TTAGAGCCATATCTTAGTTTTAAAATTTATGCGCCACAGGAATATCTTTCACGAGCATAC
AACGATGCTCCTAAATATTGTGCGAACATCGTAGACACTCAATTGAAAAATAATGAGGTC
ATTCTTAGTGGAGAAATCCCTGCTCGGTGTATTCAAAAATATCGTAGTGATTTAACTTTC
TTTACAAATGGACGTAGTGTTTGTTTAACAGAGTTAAAAGGGTACCATGTTACTACCGGT
GAACCTGTTTGCCAGCCCCGTCGTCCAAATAGTCGGATAGATAAAGTACGATATATGTTC
AATAAAATAACTTAG
>87388|ECDC_GC_087|Neisseria_gonorrhoeae||Neisseria_gonorrhoeae:1-1935
ATGGAGGAAAATCACATGAAAATTATTAATATTGGAGTTTTAGCTCATGTTGATGCAGGA
AAAACTACCTTAACAGAAAGCTTATTATATAACAGTGGAGCGATTACAGAATTAGGAAGC
GTGGACAAAGGTACAACGAGGACGGATAATACGCTTTTAGAACGTCAGAGAGGAATTACA
ATTCAGACAGGAATAACCTCTTTTCAGTGGGAAAATACGAAGGTGAACATCATAGACACG
CCAGGACATATGGATTTCTTAGCAGAAGTATATCGTTCATTATCAGTTTTAGATGGGGCA
ATTCTACTGATTTCTGCAAAAGATGGCGTACAAGCACAAACTCGTATATTATTTCATGCA
CTTAGGAAAATGGGGATTCCCACAATCTTTTTTATCAATAAGATTGACCAAAATGGAATT
GATTTATCAACGGTTTATCAGGATATTAAAGAGAAACTTTCTGCCGAAATTGTAATCAAA
CAGAAGGTAGAACTGTATCCTAATATGTGTGTGACGAACTTTACCGAATCTGAACAATGG
GATATGGTAATAGAAGGAAATGATTACCTTTTGGAGAAATATACGTCTGGGAAATTATTG
GAAGCATTAGAACTCGAACAAGAGGAAAGCATAAGATTTCATAATTGTTCCCTGTTCCCT
GTTTATCACGGAAGTGCAAAAAACAATATAGGGATTGATAACCTTATAGAAGTGATTACG
AATAAATTTTATTCATCAACACATCGAGGTCAGTCTGAACTTTGCGGAAAAGTTTTCAAA
ATTGAGTATTCGGAAAAAAGACAGCGTCTTGCATATATACGTCTTTATAGTGGCGTACTG
CATTTGCGAGATCCGGTTAGAATATCGGAAAAGGAAAAAATAAAAATTACAGAAATGTAT
ACTTCAATAAATGGTGAATTATGTAAAATCGATAAGGCTTATTCCGGGGAAATTGTTATT
TTGCAGAATGAGTTTTTGAAGTTAAATAGTGTTCTTGGAGATACAAAGCTATTGCCACAG
AGAGAGAGAATTGAAAATCCCCTCCCTCTGCTGCAAACGACTGTTGAACCGAGCAAACCT
CAACAAAGGGAAATGTTACTTGATGCACTTTTAGAAATCTCCGACAGTGACCCGCTTCTG
CGATATTATGTGGATTCTGCGACACATGAAATCATACTTTCTTTCTTAGGGAAAGTACAA
ATGGAAGTGACTTGTGCTCTGCTGCAAGAAAAGTATCATGTGGAGATAGAAATAAAAGAG
CCTACAGTCATTTATATGGAAAGACCGTTAAAAAAAGCAGAGTATACCATTCACATCGAA
GTTCCACCGAATCCTTTCTGGGCTTCCATTGGTCTATCTGTAGCACCGCTTCCATTAGGG
AGCGGAGTACAGTATGAGAGCTCGGTTTCTCTTGGATACTTAAATCAATCGTTTCAAAAT
GCAGTTATGGAGGGGATACGCTATGGCTGTGAACAAGGATTGTATGGTTGGAATGTGACG
GACTGTAAAATCTGTTTTAAGTATGGCTTATACTATAGCCCTGTTAGTACCCCAGCAGAT
TTTCGGATGCTTGCTCCTATTGTATTGGAACAAGTCTTAAAAAAAGCTGGAACAGAATTG
TTAGAGCCATATCTTAGTTTTAAAATTTATGCGCCACAGGAATATCTTTCACGAGCATAC
AACGATGCTCCTAAATATTGTGCGAACATCGTAGACACTCAATTGAAAAATAATGAGGTC
ATTCTTAGTGGAGAAATCCCTGCTCGGTGTATTCAAAAATATCGTAGTGATTTAACTTTC
TTTACAAATGGACGTAGTGTTTGTTTAACAGAGTTAAAAGGGTACCATGTTACTACCGGT
GAACCTGTTTGCCAGCCCCGTCGTCCAAATAGTCGGATAGATAAAGTACGATATATGTTC
AATAAAATAACTTAG
>87395|ECDC_GC_094|Neisseria_gonorrhoeae||Neisseria_gonorrhoeae:1-1935
ATGGAGGAAAATCACATGAAAATTATTAATATTGGAGTTTTAGCTCATGTTGATGCAGGA
AAAACTACCTTAACAGAAAGCTTATTATATAACAGTGGAGCGATTACAGAATTAGGAAGC
GTGGACAAAGGTACAACGAGGACGGATAATACGCTTTTAGAACGTCAGAGAGGAATTACA
ATTCAGACAGGAATAACCTCTTTTCAGTGGGAAAATACGAAGGTGAACATCATAGACACG
CCAGGACATATGGATTTCTTAGCAGAAGTATATCGTTCATTATCAGTTTTAGATGGGGCA
ATTCTACTGATTTCTGCAAAAGATGGCGTACAAGCACAAACTCGTATATTATTTCATGCA
CTTAGGAAAATGGGGATTCCCACAATCTTTTTTATCAATAAGATTGACCAAAATGGAATT
GATTTATCAACGGTTTATCAGGATATTAAAGAGAAACTTTCTGCCGAAATTGTAATCAAA
CAGAAGGTAGAACTGTATCCTAATATGTGTGTGACGAACTTTACCGAATCTGAACAATGG
GATATGGTAATAGAAGGAAATGATTACCTTTTGGAGAAATATACGTCTGGGAAATTATTG
GAAGCATTAGAACTCGAACAAGAGGAAAGCATAAGATTTCATAATTGTTCCCTGTTCCCT
GTTTATCACGGAAGTGCAAAAAACAATATAGGGATTGATAACCTTATAGAAGTGATTACG
AATAAATTTTATTCATCAACACATCGAGGTCAGTCTGAACTTTGCGGAAAAGTTTTCAAA
ATTGAGTATTCGGAAAAAAGACAGCGTCTTGCATATATACGTCTTTATAGTGGCGTACTG
CATTTGCGAGATCCGGTTAGAATATCGGAAAAGGAAAAAATAAAAATTACAGAAATGTAT
ACTTCAATAAATGGTGAATTATGTAAAATCGATAAGGCTTATTCCGGGGAAATTGTTATT
TTGCAGAATGAGTTTTTGAAGTTAAATAGTGTTCTTGGAGATACAAAGCTATTGCCACAG
AGAGAGAGAATTGAAAATCCCCTCCCTCTGCTGCAAACGACTGTTGAACCGAGCAAACCT
CAACAAAGGGAAATGTTACTTGATGCACTTTTAGAAATCTCCGACAGTGACCCGCTTCTG
CGATATTATGTGGATTCTGCGACACATGAAATCATACTTTCTTTCTTAGGGAAAGTACAA
ATGGAAGTGACTTGTGCTCTGCTGCAAGAAAAGTATCATGTGGAGATAGAAATAAAAGAG
CCTACAGTCATTTATATGGAAAGACCGTTAAAAAAAGCAGAGTATACCATTCACATCGAA
GTTCCACCGAATCCTTTCTGGGCTTCCATTGGTCTATCTGTAGCACCGCTTCCATTAGGG
AGCGGAGTACAGTATGAGAGCTCGGTTTCTCTTGGATACTTAAATCAATCGTTTCAAAAT
GCAGTTATGGAGGGGATACGCTATGGCTGTGAACAAGGATTGTATGGTTGGAATGTGACG
GACTGTAAAATCTGTTTTAAGTATGGCTTATACTATAGCCCTGTTAGTACCCCAGCAGAT
TTTCGGATGCTTGCTCCTATTGTATTGGAACAAGTCTTAAAAAAAGCTGGAACAGAATTG
TTAGAGCCATATCTTAGTTTTAAAATTTATGCGCCACAGGAATATCTTTCACGAGCATAC
AACGATGCTCCTAAATATTGTGCGAACATCGTAGACACTCAATTGAAAAATAATGAGGTC
ATTCTTAGTGGAGAAATCCCTGCTCGGTGTATTCAAAAATATCGTAGTGATTTAACTTTC
TTTACAAATGGACGTAGTGTTTGTTTAACAGAGTTAAAAGGGTACCATGTTACTACCGGT
GAACCTGTTTGCCAGCCCCGTCGTCCAAATAGTCGGATAGATAAAGTACGATATATGTTC
AATAAAATAACTTAG
>87400|ECDC_GC_099|Neisseria_gonorrhoeae||Neisseria_gonorrhoeae:1-1935
ATGGAGGAAAATCACATGAAAATTATTAATATTGGAGTTTTAGCTCATGTTGATGCAGGA
AAAACTACCTTAACAGAAAGCTTATTATATAACAGTGGAGCGATTACAGAATTAGGAAGC
GTGGACAAAGGTACAACGAGGACGGATAATACGCTTTTAGAACGTCAGAGAGGAATTACA
ATTCAGACAGGAATAACCTCTTTTCAGTGGGAAAATACGAAGGTGAACATCATAGACACG
CCAGGACATATGGATTTCTTAGCAGAAGTATATCGTTCATTATCAGTTTTAGATGGGGCA
ATTCTACTGATTTCTGCAAAAGATGGCGTACAAGCACAAACTCGTATATTATTTCATGCA
CTTAGGAAAATGGGGATTCCCACAATCTTTTTTATCAATAAGATTGACCAAAATGGAATT
GATTTATCAACGGTTTATCAGGATATTAAAGAGAAACTTTCTGCCGAAATTGTAATCAAA
CAGAAGGTAGAACTGTATCCTAATATGTGTGTGACGAACTTTACCGAATCTGAACAATGG
GATATGGTAATAGAAGGAAATGATTACCTTTTGGAGAAATATACGTCTGGGAAATTATTG
GAAGCATTAGAACTCGAACAAGAGGAAAGCATAAGATTTCATAATTGTTCCCTGTTCCCT
GTTTATCACGGAAGTGCAAAAAACAATATAGGGATTGATAACCTTATAGAAGTGATTACG
AATAAATTTTATTCATCAACACATCGAGGTCAGTCTGAACTTTGCGGAAAAGTTTTCAAA
ATTGAGTATTCGGAAAAAAGACAGCGTCTTGCATATATACGTCTTTATAGTGGCGTACTG
CATTTGCGAGATCCGGTTAGAATATCGGAAAAGGAAAAAATAAAAATTACAGAAATGTAT
ACTTCAATAAATGGTGAATTATGTAAAATCGATAAGGCTTATTCCGGGGAAATTGTTATT
TTGCAGAATGAGTTTTTGAAGTTAAATAGTGTTCTTGGAGATACAAAGCTATTGCCACAG
AGAGAGAGAATTGAAAATCCCCTCCCTCTGCTGCAAACGACTGTTGAACCGAGCAAACCT
CAACAAAGGGAAATGTTACTTGATGCACTTTTAGAAATCTCCGACAGTGACCCGCTTCTG
CGATATTATGTGGATTCTGCGACACATGAAATCATACTTTCTTTCTTAGGGAAAGTACAA
ATGGAAGTGACTTGTGCTCTGCTGCAAGAAAAGTATCATGTGGAGATAGAAATAAAAGAG
CCTACAGTCATTTATATGGAAAGACCGTTAAAAAAAGCAGAGTATACCATTCACATCGAA
GTTCCACCGAATCCTTTCTGGGCTTCCATTGGTCTATCTGTAGCACCGCTTCCATTAGGG
AGCGGAGTACAGTATGAGAGCTCGGTTTCTCTTGGATACTTAAATCAATCGTTTCAAAAT
GCAGTTATGGAGGGGATACGCTATGGCTGTGAACAAGGATTGTATGGTTGGAATGTGACG
GACTGTAAAATCTGTTTTAAGTATGGCTTATACTATAGCCCTGTTAGTACCCCAGCAGAT
TTTCGGATGCTTGCTCCTATTGTATTGGAACAAGTCTTAAAAAAAGCTGGAACAGAATTG
TTAGAGCCATATCTTAGTTTTAAAATTTATGCGCCACAGGAATATCTTTCACGAGCATAC
AACGATGCTCCTAAATATTGTGCGAACATCGTAGACACTCAATTGAAAAATAATGAGGTC
ATTCTTAGTGGAGAAATCCCTGCTCGGTGTATTCAAAAATATCGTAGTGATTTAACTTTC
TTTACAAATGGACGTAGTGTTTGTTTAACAGAGTTAAAAGGGTACCATGTTACTACCGGT
GAACCTGTTTGCCAGCCCCGTCGTCCAAATAGTCGGATAGATAAAGTACGATATATGTTC
AATAAAATAACTTAG
>87402|ECDC_GC_101|Neisseria_gonorrhoeae||Neisseria_gonorrhoeae:1-1935
ATGGAGGAAAATCACATGAAAATTATTAATATTGGAGTTTTAGCTCATGTTGATGCAGGA
AAAACTACCTTAACAGAAAGCTTATTATATAACAGTGGAGCGATTACAGAATTAGGAAGC
GTGGACAAAGGTACAACGAGGACGGATAATACGCTTTTAGAACGTCAGAGAGGAATTACA
ATTCAGACAGGAATAACCTCTTTTCAGTGGGAAAATACGAAGGTGAACATCATAGACACG
CCAGGACATATGGATTTCTTAGCAGAAGTATATCGTTCATTATCAGTTTTAGATGGGGCA
ATTCTACTGATTTCTGCAAAAGATGGCGTACAAGCACAAACTCGTATATTATTTCATGCA
CTTAGGAAAATGGGGATTCCCACAATCTTTTTTATCAATAAGATTGACCAAAATGGAATT
GATTTATCAACGGTTTATCAGGATATTAAAGAGAAACTTTCTGCCGAAATTGTAATCAAA
CAGAAGGTAGAACTGTATCCTAATATGTGTGTGACGAACTTTACCGAATCTGAACAATGG
GATATGGTAATAGAAGGAAATGATTACCTTTTGGAGAAATATACGTCTGGGAAATTATTG
GAAGCATTAGAACTCGAACAAGAGGAAAGCATAAGATTTCATAATTGTTCCCTGTTCCCT
GTTTATCACGGAAGTGCAAAAAACAATATAGGGATTGATAACCTTATAGAAGTGATTACG
AATAAATTTTATTCATCAACACATCGAGGTCAGTCTGAACTTTGCGGAAAAGTTTTCAAA
ATTGAGTATTCGGAAAAAAGACAGCGTCTTGCATATATACGTCTTTATAGTGGCGTACTG
CATTTGCGAGATCCGGTTAGAATATCGGAAAAGGAAAAAATAAAAATTACAGAAATGTAT
ACTTCAATAAATGGTGAATTATGTAAAATCGATAAGGCTTATTCCGGGGAAATTGTTATT
TTGCAGAATGAGTTTTTGAAGTTAAATAGTGTTCTTGGAGATACAAAGCTATTGCCACAG
AGAGAGAGAATTGAAAATCCCCTCCCTCTGCTGCAAACGACTGTTGAACCGAGCAAACCT
CAACAAAGGGAAATGTTACTTGATGCACTTTTAGAAATCTCCGACAGTGACCCGCTTCTG
CGATATTATGTGGATTCTGCGACACATGAAATCATACTTTCTTTCTTAGGGAAAGTACAA
ATGGAAGTGACTTGTGCTCTGCTGCAAGAAAAGTATCATGTGGAGATAGAAATAAAAGAG
CCTACAGTCATTTATATGGAAAGACCGTTAAAAAAAGCAGAGTATACCATTCACATCGAA
GTTCCACCGAATCCTTTCTGGGCTTCCATTGGTCTATCTGTAGCACCGCTTCCATTAGGG
AGCGGAGTACAGTATGAGAGCTCGGTTTCTCTTGGATACTTAAATCAATCGTTTCAAAAT
GCAGTTATGGAGGGGATACGCTATGGCTGTGAACAAGGATTGTATGGTTGGAATGTGACG
GACTGTAAAATCTGTTTTAAGTATGGCTTATACTATAGCCCTGTTAGTACCCCAGCAGAT
TTTCGGATGCTTGCTCCTATTGTATTGGAACAAGTCTTAAAAAAAGCTGGAACAGAATTG
TTAGAGCCATATCTTAGTTTTAAAATTTATGCGCCACAGGAATATCTTTCACGAGCATAC
AACGATGCTCCTAAATATTGTGCGAACATCGTAGACACTCAATTGAAAAATAATGAGGTC
ATTCTTAGTGGAGAAATCCCTGCTCGGTGTATTCAAAAATATCGTAGTGATTTAACTTTC
TTTACAAATGGACGTAGTGTTTGTTTAACAGAGTTAAAAGGGTACCATGTTACTACCGGT
GAACCTGTTTGCCAGCCCCGTCGTCCAAATAGTCGGATAGATAAAGTACGATATATGTTC
AATAAAATAACTTAG
>87407|ECDC_GC_106|Neisseria_gonorrhoeae||Neisseria_gonorrhoeae:1-1935
ATGGAGGAAAATCACATGAAAATTATTAATATTGGAGTTTTAGCTCATGTTGATGCAGGA
AAAACTACCTTAACAGAAAGCTTATTATATAACAGTGGAGCGATTACAGAATTAGGAAGC
GTGGACAAAGGTACAACGAGGACGGATAATACGCTTTTAGAACGTCAGAGAGGAATTACA
ATTCAGACAGGAATAACCTCTTTTCAGTGGGAAAATACGAAGGTGAACATCATAGACACG
CCAGGACATATGGATTTCTTAGCAGAAGTATATCGTTCATTATCAGTTTTAGATGGGGCA
ATTCTACTGATTTCTGCAAAAGATGGCGTACAAGCACAAACTCGTATATTATTTCATGCA
CTTAGGAAAATGGGGATTCCCACAATCTTTTTTATCAATAAGATTGACCAAAATGGAATT
GATTTATCAACGGTTTATCAGGATATTAAAGAGAAACTTTCTGCCGAAATTGTAATCAAA
CAGAAGGTAGAACTGTATCCTAATATGTGTGTGACGAACTTTACCGAATCTGAACAATGG
GATATGGTAATAGAAGGAAATGATTACCTTTTGGAGAAATATACGTCTGGGAAATTATTG
GAAGCATTAGAACTCGAACAAGAGGAAAGCATAAGATTTCATAATTGTTCCCTGTTCCCT
GTTTATCACGGAAGTGCAAAAAACAATATAGGGATTGATAACCTTATAGAAGTGATTACG
AATAAATTTTATTCATCAACACATCGAGGTCAGTCTGAACTTTGCGGAAAAGTTTTCAAA
ATTGAGTATTCGGAAAAAAGACAGCGTCTTGCATATATACGTCTTTATAGTGGCGTACTG
CATTTGCGAGATCCGGTTAGAATATCGGAAAAGGAAAAAATAAAAATTACAGAAATGTAT
ACTTCAATAAATGGTGAATTATGTAAAATCGATAAGGCTTATTCCGGGGAAATTGTTATT
TTGCAGAATGAGTTTTTGAAGTTAAATAGTGTTCTTGGAGATACAAAGCTATTGCCACAG
AGAGAGAGAATTGAAAATCCCCTCCCTCTGCTGCAAACGACTGTTGAACCGAGCAAACCT
CAACAAAGGGAAATGTTACTTGATGCACTTTTAGAAATCTCCGACAGTGACCCGCTTCTG
CGATATTATGTGGATTCTGCGACACATGAAATCATACTTTCTTTCTTAGGGAAAGTACAA
ATGGAAGTGACTTGTGCTCTGCTGCAAGAAAAGTATCATGTGGAGATAGAAATAAAAGAG
CCTACAGTCATTTATATGGAAAGACCGTTAAAAAAAGCAGAGTATACCATTCACATCGAA
GTTCCACCGAATCCTTTCTGGGCTTCCATTGGTCTATCTGTAGCACCGCTTCCATTAGGG
AGCGGAGTACAGTATGAGAGCTCGGTTTCTCTTGGATACTTAAATCAATCGTTTCAAAAT
GCAGTTATGGAGGGGATACGCTATGGCTGTGAACAAGGATTGTATGGTTGGAATGTGACG
GACTGTAAAATCTGTTTTAAGTATGGCTTATACTATAGCCCTGTTAGTACCCCAGCAGAT
TTTCGGATGCTTGCTCCTATTGTATTGGAACAAGTCTTAAAAAAAGCTGGAACAGAATTG
TTAGAGCCATATCTTAGTTTTAAAATTTATGCGCCACAGGAATATCTTTCACGAGCATAC
AACGATGCTCCTAAATATTGTGCGAACATCGTAGACACTCAATTGAAAAATAATGAGGTC
ATTCTTAGTGGAGAAATCCCTGCTCGGTGTATTCAAAAATATCGTAGTGATTTAACTTTC
TTTACAAATGGACGTAGTGTTTGTTTAACAGAGTTAAAAGGGTACCATGTTACTACCGGT
GAACCTGTTTGCCAGCCCCGTCGTCCAAATAGTCGGATAGATAAAGTACGATATATGTTC
AATAAAATAACTTAG
>87433|ECDC_GE13_079|Neisseria_gonorrhoeae||Neisseria_gonorrhoeae:1-1935
ATGGAGGAAAATCACATGAAAATTATTAATATTGGAGTTTTAGCTCATGTTGATGCAGGA
AAAACTACCTTAACAGAAAGCTTATTATATAACAGTGGAGCGATTACAGAATTAGGAAGC
GTGGACAAAGGTACAACGAGGACGGATAATACGCTTTTAGAACGTCAGAGAGGAATTACA
ATTCAGACAGGAATAACCTCTTTTCAGTGGGAAAATACGAAGGTGAACATCATAGACACG
CCAGGACATATGGATTTCTTAGCAGAAGTATATCGTTCATTATCAGTTTTAGATGGGGCA
ATTCTACTGATTTCTGCAAAAGATGGCGTACAAGCACAAACTCGTATATTATTTCATGCA
CTTAGGAAAATGGGGATTCCCACAATCTTTTTTATCAATAAGATTGACCAAAATGGAATT
GATTTATCAACGGTTTATCAGGATATTAAAGAGAAACTTTCTGCCGAAATTGTAATCAAA
CAGAAGGTAGAACTGTATCCTAATATGTGTGTGACGAACTTTACCGAATCTGAACAATGG
GATATGGTAATAGAAGGAAATGATTACCTTTTGGAGAAATATACGTCTGGGAAATTATTG
GAAGCATTAGAACTCGAACAAGAGGAAAGCATAAGATTTCATAATTGTTCCCTGTTCCCT
GTTTATCACGGAAGTGCAAAAAACAATATAGGGATTGATAACCTTATAGAAGTGATTACG
AATAAATTTTATTCATCAACACATCGAGGTCAGTCTGAACTTTGCGGAAAAGTTTTCAAA
ATTGAGTATTCGGAAAAAAGACAGCGTCTTGCATATATACGTCTTTATAGTGGCGTACTG
CATTTGCGAGATCCGGTTAGAATATCGGAAAAGGAAAAAATAAAAATTACAGAAATGTAT
ACTTCAATAAATGGTGAATTATGTAAAATCGATAAGGCTTATTCCGGGGAAATTGTTATT
TTGCAGAATGAGTTTTTGAAGTTAAATAGTGTTCTTGGAGATACAAAGCTATTGCCACAG
AGAGAGAGAATTGAAAATCCCCTCCCTCTGCTGCAAACGACTGTTGAACCGAGCAAACCT
CAACAAAGGGAAATGTTACTTGATGCACTTTTAGAAATCTCCGACAGTGACCCGCTTCTG
CGATATTATGTGGATTCTGCGACACATGAAATCATACTTTCTTTCTTAGGGAAAGTACAA
ATGGAAGTGACTTGTGCTCTGCTGCAAGAAAAGTATCATGTGGAGATAGAAATAAAAGAG
CCTACAGTCATTTATATGGAAAGACCGTTAAAAAAAGCAGAGTATACCATTCACATCGAA
GTTCCACCGAATCCTTTCTGGGCTTCCATTGGTCTATCTGTAGCACCGCTTCCATTAGGG
AGCGGAGTACAGTATGAGAGCTCGGTTTCTCTTGGATACTTAAATCAATCGTTTCAAAAT
GCAGTTATGGAGGGGATACGCTATGGCTGTGAACAAGGATTGTATGGTTGGAATGTGACG
GACTGTAAAATCTGTTTTAAGTATGGCTTATACTATAGCCCTGTTAGTACCCCAGCAGAT
TTTCGGATGCTTGCTCCTATTGTATTGGAACAAGTCTTAAAAAAAGCTGGAACAGAATTG
TTAGAGCCATATCTTAGTTTTAAAATTTATGCGCCACAGGAATATCTTTCACGAGCATAC
AACGATGCTCCTAAATATTGTGCGAACATCGTAGACACTCAATTGAAAAATAATGAGGTC
ATTCTTAGTGGAGAAATCCCTGCTCGGTGTATTCAAAAATATCGTAGTGATTTAACTTTC
TTTACAAATGGACGTAGTGTTTGTTTAACAGAGTTAAAAGGGTACCATGTTACTACCGGT
GAACCTGTTTGCCAGCCCCGTCGTCCAAATAGTCGGATAGATAAAGTACGATATATGTTC
AATAAAATAACTTAG
>87434|ECDC_GE13_080|Neisseria_gonorrhoeae||Neisseria_gonorrhoeae:1-1935
ATGGAGGAAAATCACATGAAAATTATTAATATTGGAGTTTTAGCTCATGTTGATGCAGGA
AAAACTACCTTAACAGAAAGCTTATTATATAACAGTGGAGCGATTACAGAATTAGGAAGC
GTGGACAAAGGTACAACGAGGACGGATAATACGCTTTTAGAACGTCAGAGAGGAATTACA
ATTCAGACAGGAATAACCTCTTTTCAGTGGGAAAATACGAAGGTGAACATCATAGACACG
CCAGGACATATGGATTTCTTAGCAGAAGTATATCGTTCATTATCAGTTTTAGATGGGGCA
ATTCTACTGATTTCTGCAAAAGATGGCGTACAAGCACAAACTCGTATATTATTTCATGCA
CTTAGGAAAATGGGGATTCCCACAATCTTTTTTATCAATAAGATTGACCAAAATGGAATT
GATTTATCAACGGTTTATCAGGATATTAAAGAGAAACTTTCTGCCGAAATTGTAATCAAA
CAGAAGGTAGAACTGTATCCTAATATGTGTGTGACGAACTTTACCGAATCTGAACAATGG
GATATGGTAATAGAAGGAAATGATTACCTTTTGGAGAAATATACGTCTGGGAAATTATTG
GAAGCATTAGAACTCGAACAAGAGGAAAGCATAAGATTTCATAATTGTTCCCTGTTCCCT
GTTTATCACGGAAGTGCAAAAAACAATATAGGGATTGATAACCTTATAGAAGTGATTACG
AATAAATTTTATTCATCAACACATCGAGGTCAGTCTGAACTTTGCGGAAAAGTTTTCAAA
ATTGAGTATTCGGAAAAAAGACAGCGTCTTGCATATATACGTCTTTATAGTGGCGTACTG
CATTTGCGAGATCCGGTTAGAATATCGGAAAAGGAAAAAATAAAAATTACAGAAATGTAT
ACTTCAATAAATGGTGAATTATGTAAAATCGATAAGGCTTATTCCGGGGAAATTGTTATT
TTGCAGAATGAGTTTTTGAAGTTAAATAGTGTTCTTGGAGATACAAAGCTATTGCCACAG
AGAGAGAGAATTGAAAATCCCCTCCCTCTGCTGCAAACGACTGTTGAACCGAGCAAACCT
CAACAAAGGGAAATGTTACTTGATGCACTTTTAGAAATCTCCGACAGTGACCCGCTTCTG
CGATATTATGTGGATTCTGCGACACATGAAATCATACTTTCTTTCTTAGGGAAAGTACAA
ATGGAAGTGACTTGTGCTCTGCTGCAAGAAAAGTATCATGTGGAGATAGAAATAAAAGAG
CCTACAGTCATTTATATGGAAAGACCGTTAAAAAAAGCAGAGTATACCATTCACATCGAA
GTTCCACCGAATCCTTTCTGGGCTTCCATTGGTCTATCTGTAGCACCGCTTCCATTAGGG
AGCGGAGTACAGTATGAGAGCTCGGTTTCTCTTGGATACTTAAATCAATCGTTTCAAAAT
GCAGTTATGGAGGGGATACGCTATGGCTGTGAACAAGGATTGTATGGTTGGAATGTGACG
GACTGTAAAATCTGTTTTAAGTATGGCTTATACTATAGCCCTGTTAGTACCCCAGCAGAT
TTTCGGATGCTTGCTCCTATTGTATTGGAACAAGTCTTAAAAAAAGCTGGAACAGAATTG
TTAGAGCCATATCTTAGTTTTAAAATTTATGCGCCACAGGAATATCTTTCACGAGCATAC
AACGATGCTCCTAAATATTGTGCGAACATCGTAGACACTCAATTGAAAAATAATGAGGTC
ATTCTTAGTGGAGAAATCCCTGCTCGGTGTATTCAAAAATATCGTAGTGATTTAACTTTC
TTTACAAATGGACGTAGTGTTTGTTTAACAGAGTTAAAAGGGTACCATGTTACTACCGGT
GAACCTGTTTGCCAGCCCCGTCGTCCAAATAGTCGGATAGATAAAGTACGATATATGTTC
AATAAAATAACTTAG
>87445|ECDC_GE13_092|Neisseria_gonorrhoeae||Neisseria_gonorrhoeae:1-1935
ATGGAGGAAAATCACATGAAAATTATTAATATTGGAGTTTTAGCTCATGTTGATGCAGGA
AAAACTACCTTAACAGAAAGCTTATTATATAACAGTGGAGCGATTACAGAATTAGGAAGC
GTGGACAAAGGTACAACGAGGACGGATAATACGCTTTTAGAACGTCAGAGAGGAATTACA
ATTCAGACAGGAATAACCTCTTTTCAGTGGGAAAATACGAAGGTGAACATCATAGACACG
CCAGGACATATGGATTTCTTAGCAGAAGTATATCGTTCATTATCAGTTTTAGATGGGGCA
ATTCTACTGATTTCTGCAAAAGATGGCGTACAAGCACAAACTCGTATATTATTTCATGCA
CTTAGGAAAATGGGGATTCCCACAATCTTTTTTATCAATAAGATTGACCAAAATGGAATT
GATTTATCAACGGTTTATCAGGATATTAAAGAGAAACTTTCTGCCGAAATTGTAATCAAA
CAGAAGGTAGAACTGTATCCTAATATGTGTGTGACGAACTTTACCGAATCTGAACAATGG
GATATGGTAATAGAAGGAAATGATTACCTTTTGGAGAAATATACGTCTGGGAAATTATTG
GAAGCATTAGAACTCGAACAAGAGGAAAGCATAAGATTTCATAATTGTTCCCTGTTCCCT
GTTTATCACGGAAGTGCAAAAAACAATATAGGGATTGATAACCTTATAGAAGTGATTACG
AATAAATTTTATTCATCAACACATCGAGGTCAGTCTGAACTTTGCGGAAAAGTTTTCAAA
ATTGAGTATTCGGAAAAAAGACAGCGTCTTGCATATATACGTCTTTATAGTGGCGTACTG
CATTTGCGAGATCCGGTTAGAATATCGGAAAAGGAAAAAATAAAAATTACAGAAATGTAT
ACTTCAATAAATGGTGAATTATGTAAAATCGATAAGGCTTATTCCGGGGAAATTGTTATT
TTGCAGAATGAGTTTTTGAAGTTAAATAGTGTTCTTGGAGATACAAAGCTATTGCCACAG
AGAGAGAGAATTGAAAATCCCCTCCCTCTGCTGCAAACGACTGTTGAACCGAGCAAACCT
CAACAAAGGGAAATGTTACTTGATGCACTTTTAGAAATCTCCGACAGTGACCCGCTTCTG
CGATATTATGTGGATTCTGCGACACATGAAATCATACTTTCTTTCTTAGGGAAAGTACAA
ATGGAAGTGACTTGTGCTCTGCTGCAAGAAAAGTATCATGTGGAGATAGAAATAAAAGAG
CCTACAGTCATTTATATGGAAAGACCGTTAAAAAAAGCAGAGTATACCATTCACATCGAA
GTTCCACCGAATCCTTTCTGGGCTTCCATTGGTCTATCTGTAGCACCGCTTCCATTAGGG
AGCGGAGTACAGTATGAGAGCTCGGTTTCTCTTGGATACTTAAATCAATCGTTTCAAAAT
GCAGTTATGGAGGGGATACGCTATGGCTGTGAACAAGGATTGTATGGTTGGAATGTGACG
GACTGTAAAATCTGTTTTAAGTATGGCTTATACTATAGCCCTGTTAGTACCCCAGCAGAT
TTTCGGATGCTTGCTCCTATTGTATTGGAACAAGTCTTAAAAAAAGCTGGAACAGAATTG
TTAGAGCCATATCTTAGTTTTAAAATTTATGCGCCACAGGAATATCTTTCACGAGCATAC
AACGATGCTCCTAAATATTGTGCGAACATCGTAGACACTCAATTGAAAAATAATGAGGTC
ATTCTTAGTGGAGAAATCCCTGCTCGGTGTATTCAAAAATATCGTAGTGATTTAACTTTC
TTTACAAATGGACGTAGTGTTTGTTTAACAGAGTTAAAAGGGTACCATGTTACTACCGGT
GAACCTGTTTGCCAGCCCCGTCGTCCAAATAGTCGGATAGATAAAGTACGATATATGTTC
AATAAAATAACTTAG
>87449|ECDC_GE13_096|Neisseria_gonorrhoeae||Neisseria_gonorrhoeae:1-1935
ATGGAGGAAAATCACATGAAAATTATTAATATTGGAGTTTTAGCTCATGTTGATGCAGGA
AAAACTACCTTAACAGAAAGCTTATTATATAACAGTGGAGCGATTACAGAATTAGGAAGC
GTGGACAAAGGTACAACGAGGACGGATAATACGCTTTTAGAACGTCAGAGAGGAATTACA
ATTCAGACAGGAATAACCTCTTTTCAGTGGGAAAATACGAAGGTGAACATCATAGACACG
CCAGGACATATGGATTTCTTAGCAGAAGTATATCGTTCATTATCAGTTTTAGATGGGGCA
ATTCTACTGATTTCTGCAAAAGATGGCGTACAAGCACAAACTCGTATATTATTTCATGCA
CTTAGGAAAATGGGGATTCCCACAATCTTTTTTATCAATAAGATTGACCAAAATGGAATT
GATTTATCAACGGTTTATCAGGATATTAAAGAGAAACTTTCTGCCGAAATTGTAATCAAA
CAGAAGGTAGAACTGTATCCTAATATGTGTGTGACGAACTTTACCGAATCTGAACAATGG
GATATGGTAATAGAAGGAAATGATTACCTTTTGGAGAAATATACGTCTGGGAAATTATTG
GAAGCATTAGAACTCGAACAAGAGGAAAGCATAAGATTTCATAATTGTTCCCTGTTCCCT
GTTTATCACGGAAGTGCAAAAAACAATATAGGGATTGATAACCTTATAGAAGTGATTACG
AATAAATTTTATTCATCAACACATCGAGGTCAGTCTGAACTTTGCGGAAAAGTTTTCAAA
ATTGAGTATTCGGAAAAAAGACAGCGTCTTGCATATATACGTCTTTATAGTGGCGTACTG
CATTTGCGAGATCCGGTTAGAATATCGGAAAAGGAAAAAATAAAAATTACAGAAATGTAT
ACTTCAATAAATGGTGAATTATGTAAAATCGATAAGGCTTATTCCGGGGAAATTGTTATT
TTGCAGAATGAGTTTTTGAAGTTAAATAGTGTTCTTGGAGATACAAAGCTATTGCCACAG
AGAGAGAGAATTGAAAATCCCCTCCCTCTGCTGCAAACGACTGTTGAACCGAGCAAACCT
CAACAAAGGGAAATGTTACTTGATGCACTTTTAGAAATCTCCGACAGTGACCCGCTTCTG
CGATATTATGTGGATTCTGCGACACATGAAATCATACTTTCTTTCTTAGGGAAAGTACAA
ATGGAAGTGACTTGTGCTCTGCTGCAAGAAAAGTATCATGTGGAGATAGAAATAAAAGAG
CCTACAGTCATTTATATGGAAAGACCGTTAAAAAAAGCAGAGTATACCATTCACATCGAA
GTTCCACCGAATCCTTTCTGGGCTTCCATTGGTCTATCTGTAGCACCGCTTCCATTAGGG
AGCGGAGTACAGTATGAGAGCTCGGTTTCTCTTGGATACTTAAATCAATCGTTTCAAAAT
GCAGTTATGGAGGGGATACGCTATGGCTGTGAACAAGGATTGTATGGTTGGAATGTGACG
GACTGTAAAATCTGTTTTAAGTATGGCTTATACTATAGCCCTGTTAGTACCCCAGCAGAT
TTTCGGATGCTTGCTCCTATTGTATTGGAACAAGTCTTAAAAAAAGCTGGAACAGAATTG
TTAGAGCCATATCTTAGTTTTAAAATTTATGCGCCACAGGAATATCTTTCACGAGCATAC
AACGATGCTCCTAAATATTGTGCGAACATCGTAGACACTCAATTGAAAAATAATGAGGTC
ATTCTTAGTGGAGAAATCCCTGCTCGGTGTATTCAAAAATATCGTAGTGATTTAACTTTC
TTTACAAATGGACGTAGTGTTTGTTTAACAGAGTTAAAAGGGTACCATGTTACTACCGGT
GAACCTGTTTGCCAGCCCCGTCGTCCAAATAGTCGGATAGATAAAGTACGATATATGTTC
AATAAAATAACTTAG
>87490|ECDC_GR13056|Neisseria_gonorrhoeae||Neisseria_gonorrhoeae:1-1935
ATGGAGGAAAATCACATGAAAATTATTAATATTGGAGTTTTAGCTCATGTTGATGCAGGA
AAAACTACCTTAACAGAAAGCTTATTATATAACAGTGGAGCGATTACAGAATTAGGAAGC
GTGGACAAAGGTACAACGAGGACGGATAATACGCTTTTAGAACGTCAGAGAGGAATTACA
ATTCAGACAGGAATAACCTCTTTTCAGTGGGAAAATACGAAGGTGAACATCATAGACACG
CCAGGACATATGGATTTCTTAGCAGAAGTATATCGTTCATTATCAGTTTTAGATGGGGCA
ATTCTACTGATTTCTGCAAAAGATGGCGTACAAGCACAAACTCGTATATTATTTCATGCA
CTTAGGAAAATGGGGATTCCCACAATCTTTTTTATCAATAAGATTGACCAAAATGGAATT
GATTTATCAACGGTTTATCAGGATATTAAAGAGAAACTTTCTGCCGAAATTGTAATCAAA
CAGAAGGTAGAACTGTATCCTAATATGTGTGTGACGAACTTTACCGAATCTGAACAATGG
GATATGGTAATAGAAGGAAATGATTACCTTTTGGAGAAATATACGTCTGGGAAATTATTG
GAAGCATTAGAACTCGAACAAGAGGAAAGCATAAGATTTCATAATTGTTCCCTGTTCCCT
GTTTATCACGGAAGTGCAAAAAACAATATAGGGATTGATAACCTTATAGAAGTGATTACG
AATAAATTTTATTCATCAACACATCGAGGTCAGTCTGAACTTTGCGGAAAAGTTTTCAAA
ATTGAGTATTCGGAAAAAAGACAGCGTCTTGCATATATACGTCTTTATAGTGGCGTACTG
CATTTGCGAGATCCGGTTAGAATATCGGAAAAGGAAAAAATAAAAATTACAGAAATGTAT
ACTTCAATAAATGGTGAATTATGTAAAATCGATAAGGCTTATTCCGGGGAAATTGTTATT
TTGCAGAATGAGTTTTTGAAGTTAAATAGTGTTCTTGGAGATACAAAGCTATTGCCACAG
AGAGAGAGAATTGAAAATCCCCTCCCTCTGCTGCAAACGACTGTTGAACCGAGCAAACCT
CAACAAAGGGAAATGTTACTTGATGCACTTTTAGAAATCTCCGACAGTGACCCGCTTCTG
CGATATTATGTGGATTCTGCGACACATGAAATCATACTTTCTTTCTTAGGGAAAGTACAA
ATGGAAGTGACTTGTGCTCTGCTGCAAGAAAAGTATCATGTGGAGATAGAAATAAAAGAG
CCTACAGTCATTTATATGGAAAGACCGTTAAAAAAAGCAGAGTATACCATTCACATCGAA
GTTCCACCGAATCCTTTCTGGGCTTCCATTGGTCTATCTGTAGCACCGCTTCCATTAGGG
AGCGGAGTACAGTATGAGAGCTCGGTTTCTCTTGGATACTTAAATCAATCGTTTCAAAAT
GCAGTTATGGAGGGGATACGCTATGGCTGTGAACAAGGATTGTATGGTTGGAATGTGACG
GACTGTAAAATCTGTTTTAAGTATGGCTTATACTATAGCCCTGTTAGTACCCCAGCAGAT
TTTCGGATGCTTGCTCCTATTGTATTGGAACAAGTCTTAAAAAAAGCTGGAACAGAATTG
TTAGAGCCATATCTTAGTTTTAAAATTTATGCGCCACAGGAATATCTTTCACGAGCATAC
AACGATGCTCCTAAATATTGTGCGAACATCGTAGACACTCAATTGAAAAATAATGAGGTC
ATTCTTAGTGGAGAAATCCCTGCTCGGTGTATTCAAAAATATCGTAGTGATTTAACTTTC
TTTACAAATGGACGTAGTGTTTGTTTAACAGAGTTAAAAGGGTACCATGTTACTACCGGT
GAACCTGTTTGCCAGCCCCGTCGTCCAAATAGTCGGATAGATAAAGTACGATATATGTTC
AATAAAATAACTTAG
>87502|ECDC_GR13069|Neisseria_gonorrhoeae||Neisseria_gonorrhoeae:1-1935
ATGGAGGAAAATCACATGAAAATTATTAATATTGGAGTTTTAGCTCATGTTGATGCAGGA
AAAACTACCTTAACAGAAAGCTTATTATATAACAGTGGAGCGATTACAGAATTAGGAAGC
GTGGACAAAGGTACAACGAGGACGGATAATACGCTTTTAGAACGTCAGAGAGGAATTACA
ATTCAGACAGGAATAACCTCTTTTCAGTGGGAAAATACGAAGGTGAACATCATAGACACG
CCAGGACATATGGATTTCTTAGCAGAAGTATATCGTTCATTATCAGTTTTAGATGGGGCA
ATTCTACTGATTTCTGCAAAAGATGGCGTACAAGCACAAACTCGTATATTATTTCATGCA
CTTAGGAAAATGGGGATTCCCACAATCTTTTTTATCAATAAGATTGACCAAAATGGAATT
GATTTATCAACGGTTTATCAGGATATTAAAGAGAAACTTTCTGCCGAAATTGTAATCAAA
CAGAAGGTAGAACTGTATCCTAATATGTGTGTGACGAACTTTACCGAATCTGAACAATGG
GATATGGTAATAGAAGGAAATGATTACCTTTTGGAGAAATATACGTCTGGGAAATTATTG
GAAGCATTAGAACTCGAACAAGAGGAAAGCATAAGATTTCATAATTGTTCCCTGTTCCCT
GTTTATCACGGAAGTGCAAAAAACAATATAGGGATTGATAACCTTATAGAAGTGATTACG
AATAAATTTTATTCATCAACACATCGAGGTCAGTCTGAACTTTGCGGAAAAGTTTTCAAA
ATTGAGTATTCGGAAAAAAGACAGCGTCTTGCATATATACGTCTTTATAGTGGCGTACTG
CATTTGCGAGATCCGGTTAGAATATCGGAAAAGGAAAAAATAAAAATTACAGAAATGTAT
ACTTCAATAAATGGTGAATTATGTAAAATCGATAAGGCTTATTCCGGGGAAATTGTTATT
TTGCAGAATGAGTTTTTGAAGTTAAATAGTGTTCTTGGAGATACAAAGCTATTGCCACAG
AGAGAGAGAATTGAAAATCCCCTCCCTCTGCTGCAAACGACTGTTGAACCGAGCAAACCT
CAACAAAGGGAAATGTTACTTGATGCACTTTTAGAAATCTCCGACAGTGACCCGCTTCTG
CGATATTATGTGGATTCTGCGACACATGAAATCATACTTTCTTTCTTAGGGAAAGTACAA
ATGGAAGTGACTTGTGCTCTGCTGCAAGAAAAGTATCATGTGGAGATAGAAATAAAAGAG
CCTACAGTCATTTATATGGAAAGACCGTTAAAAAAAGCAGAGTATACCATTCACATCGAA
GTTCCACCGAATCCTTTCTGGGCTTCCATTGGTCTATCTGTAGCACCGCTTCCATTAGGG
AGCGGAGTACAGTATGAGAGCTCGGTTTCTCTTGGATACTTAAATCAATCGTTTCAAAAT
GCAGTTATGGAGGGGATACGCTATGGCTGTGAACAAGGATTGTATGGTTGGAATGTGACG
GACTGTAAAATCTGTTTTAAGTATGGCTTATACTATAGCCCTGTTAGTACCCCAGCAGAT
TTTCGGATGCTTGCTCCTATTGTATTGGAACAAGTCTTAAAAAAAGCTGGAACAGAATTG
TTAGAGCCATATCTTAGTTTTAAAATTTATGCGCCACAGGAATATCTTTCACGAGCATAC
AACGATGCTCCTAAATATTGTGCGAACATCGTAGACACTCAATTGAAAAATAATGAGGTC
ATTCTTAGTGGAGAAATCCCTGCTCGGTGTATTCAAAAATATCGTAGTGATTTAACTTTC
TTTACAAATGGACGTAGTGTTTGTTTAACAGAGTTAAAAGGGTACCATGTTACTACCGGT
GAACCTGTTTGCCAGCCCCGTCGTCCAAATAGTCGGATAGATAAAGTACGATATATGTTC
AATAAAATAACTTAG
>87536|ECDC_HU13_076|Neisseria_gonorrhoeae||Neisseria_gonorrhoeae:1-1935
ATGGAGGAAAATCACATGAAAATTATTAATATTGGAGTTTTAGCTCATGTTGATGCAGGA
AAAACTACCTTAACAGAAAGCTTATTATATAACAGTGGAGCGATTACAGAATTAGGAAGC
GTGGACAAAGGTACAACGAGGACGGATAATACGCTTTTAGAACGTCAGAGAGGAATTACA
ATTCAGACAGGAATAACCTCTTTTCAGTGGGAAAATACGAAGGTGAACATCATAGACACG
CCAGGACATATGGATTTCTTAGCAGAAGTATATCGTTCATTATCAGTTTTAGATGGGGCA
ATTCTACTGATTTCTGCAAAAGATGGCGTACAAGCACAAACTCGTATATTATTTCATGCA
CTTAGGAAAATGGGGATTCCCACAATCTTTTTTATCAATAAGATTGACCAAAATGGAATT
GATTTATCAACGGTTTATCAGGATATTAAAGAGAAACTTTCTGCCGAAATTGTAATCAAA
CAGAAGGTAGAACTGTATCCTAATATGTGTGTGACGAACTTTACCGAATCTGAACAATGG
GATATGGTAATAGAAGGAAATGATTACCTTTTGGAGAAATATACGTCTGGGAAATTATTG
GAAGCATTAGAACTCGAACAAGAGGAAAGCATAAGATTTCATAATTGTTCCCTGTTCCCT
GTTTATCACGGAAGTGCAAAAAACAATATAGGGATTGATAACCTTATAGAAGTGATTACG
AATAAATTTTATTCATCAACACATCGAGGTCAGTCTGAACTTTGCGGAAAAGTTTTCAAA
ATTGAGTATTCGGAAAAAAGACAGCGTCTTGCATATATACGTCTTTATAGTGGCGTACTG
CATTTGCGAGATCCGGTTAGAATATCGGAAAAGGAAAAAATAAAAATTACAGAAATGTAT
ACTTCAATAAATGGTGAATTATGTAAAATCGATAAGGCTTATTCCGGGGAAATTGTTATT
TTGCAGAATGAGTTTTTGAAGTTAAATAGTGTTCTTGGAGATACAAAGCTATTGCCACAG
AGAGAGAGAATTGAAAATCCCCTCCCTCTGCTGCAAACGACTGTTGAACCGAGCAAACCT
CAACAAAGGGAAATGTTACTTGATGCACTTTTAGAAATCTCCGACAGTGACCCGCTTCTG
CGATATTATGTGGATTCTGCGACACATGAAATCATACTTTCTTTCTTAGGGAAAGTACAA
ATGGAAGTGACTTGTGCTCTGCTGCAAGAAAAGTATCATGTGGAGATAGAAATAAAAGAG
CCTACAGTCATTTATATGGAAAGACCGTTAAAAAAAGCAGAGTATACCATTCACATCGAA
GTTCCACCGAATCCTTTCTGGGCTTCCATTGGTCTATCTGTAGCACCGCTTCCATTAGGG
AGCGGAGTACAGTATGAGAGCTCGGTTTCTCTTGGATACTTAAATCAATCGTTTCAAAAT
GCAGTTATGGAGGGGATACGCTATGGCTGTGAACAAGGATTGTATGGTTGGAATGTGACG
GACTGTAAAATCTGTTTTAAGTATGGCTTATACTATAGCCCTGTTAGTACCCCAGCAGAT
TTTCGGATGCTTGCTCCTATTGTATTGGAACAAGTCTTAAAAAAAGCTGGAACAGAATTG
TTAGAGCCATATCTTAGTTTTAAAATTTATGCGCCACAGGAATATCTTTCACGAGCATAC
AACGATGCTCCTAAATATTGTGCGAACATCGTAGACACTCAATTGAAAAATAATGAGGTC
ATTCTTAGTGGAGAAATCCCTGCTCGGTGTATTCAAAAATATCGTAGTGATTTAACTTTC
TTTACAAATGGACGTAGTGTTTGTTTAACAGAGTTAAAAGGGTACCATGTTACTACCGGT
GAACCTGTTTGCCAGCCCCGTCGTCCAAATAGTCGGATAGATAAAGTACGATATATGTTC
AATAAAATAACTTAG
>87555|ECDC_HU13_097|Neisseria_gonorrhoeae||Neisseria_gonorrhoeae:1-1935
ATGGAGGAAAATCACATGAAAATTATTAATATTGGAGTTTTAGCTCATGTTGATGCAGGA
AAAACTACCTTAACAGAAAGCTTATTATATAACAGTGGAGCGATTACAGAATTAGGAAGC
GTGGACAAAGGTACAACGAGGACGGATAATACGCTTTTAGAACGTCAGAGAGGAATTACA
ATTCAGACAGGAATAACCTCTTTTCAGTGGGAAAATACGAAGGTGAACATCATAGACACG
CCAGGACATATGGATTTCTTAGCAGAAGTATATCGTTCATTATCAGTTTTAGATGGGGCA
ATTCTACTGATTTCTGCAAAAGATGGCGTACAAGCACAAACTCGTATATTATTTCATGCA
CTTAGGAAAATGGGGATTCCCACAATCTTTTTTATCAATAAGATTGACCAAAATGGAATT
GATTTATCAACGGTTTATCAGGATATTAAAGAGAAACTTTCTGCCGAAATTGTAATCAAA
CAGAAGGTAGAACTGTATCCTAATATGTGTGTGACGAACTTTACCGAATCTGAACAATGG
GATATGGTAATAGAAGGAAATGATTACCTTTTGGAGAAATATACGTCTGGGAAATTATTG
GAAGCATTAGAACTCGAACAAGAGGAAAGCATAAGATTTCATAATTGTTCCCTGTTCCCT
GTTTATCACGGAAGTGCAAAAAACAATATAGGGATTGATAACCTTATAGAAGTGATTACG
AATAAATTTTATTCATCAACACATCGAGGTCAGTCTGAACTTTGCGGAAAAGTTTTCAAA
ATTGAGTATTCGGAAAAAAGACAGCGTCTTGCATATATACGTCTTTATAGTGGCGTACTG
CATTTGCGAGATCCGGTTAGAATATCGGAAAAGGAAAAAATAAAAATTACAGAAATGTAT
ACTTCAATAAATGGTGAATTATGTAAAATCGATAAGGCTTATTCCGGGGAAATTGTTATT
TTGCAGAATGAGTTTTTGAAGTTAAATAGTGTTCTTGGAGATACAAAGCTATTGCCACAG
AGAGAGAGAATTGAAAATCCCCTCCCTCTGCTGCAAACGACTGTTGAACCGAGCAAACCT
CAACAAAGGGAAATGTTACTTGATGCACTTTTAGAAATCTCCGACAGTGACCCGCTTCTG
CGATATTATGTGGATTCTGCGACACATGAAATCATACTTTCTTTCTTAGGGAAAGTACAA
ATGGAAGTGACTTGTGCTCTGCTGCAAGAAAAGTATCATGTGGAGATAGAAATAAAAGAG
CCTACAGTCATTTATATGGAAAGACCGTTAAAAAAAGCAGAGTATACCATTCACATCGAA
GTTCCACCGAATCCTTTCTGGGCTTCCATTGGTCTATCTGTAGCACCGCTTCCATTAGGG
AGCGGAGTACAGTATGAGAGCTCGGTTTCTCTTGGATACTTAAATCAATCGTTTCAAAAT
GCAGTTATGGAGGGGATACGCTATGGCTGTGAACAAGGATTGTATGGTTGGAATGTGACG
GACTGTAAAATCTGTTTTAAGTATGGCTTATACTATAGCCCTGTTAGTACCCCAGCAGAT
TTTCGGATGCTTGCTCCTATTGTATTGGAACAAGTCTTAAAAAAAGCTGGAACAGAATTG
TTAGAGCCATATCTTAGTTTTAAAATTTATGCGCCACAGGAATATCTTTCACGAGCATAC
AACGATGCTCCTAAATATTGTGCGAACATCGTAGACACTCAATTGAAAAATAATGAGGTC
ATTCTTAGTGGAGAAATCCCTGCTCGGTGTATTCAAAAATATCGTAGTGATTTAACTTTC
TTTACAAATGGACGTAGTGTTTGTTTAACAGAGTTAAAAGGGTACCATGTTACTACCGGT
GAACCTGTTTGCCAGCCCCGTCGTCCAAATAGTCGGATAGATAAAGTACGATATATGTTC
AATAAAATAACTTAG
>87584|ECDC_LV13_003|Neisseria_gonorrhoeae||Neisseria_gonorrhoeae:1-1935
ATGGAGGAAAATCACATGAAAATTATTAATATTGGAGTTTTAGCTCATGTTGATGCAGGA
AAAACTACCTTAACAGAAAGCTTATTATATAACAGTGGAGCGATTACAGAATTAGGAAGC
GTGGACAAAGGTACAACGAGGACGGATAATACGCTTTTAGAACGTCAGAGAGGAATTACA
ATTCAGACAGGAATAACCTCTTTTCAGTGGGAAAATACGAAGGTGAACATCATAGACACG
CCAGGACATATGGATTTCTTAGCAGAAGTATATCGTTCATTATCAGTTTTAGATGGGGCA
ATTCTACTGATTTCTGCAAAAGATGGCGTACAAGCACAAACTCGTATATTATTTCATGCA
CTTAGGAAAATGGGGATTCCCACAATCTTTTTTATCAATAAGATTGACCAAAATGGAATT
GATTTATCAACGGTTTATCAGGATATTAAAGAGAAACTTTCTGCCGAAATTGTAATCAAA
CAGAAGGTAGAACTGTATCCTAATATGTGTGTGACGAACTTTACCGAATCTGAACAATGG
GATATGGTAATAGAAGGAAATGATTACCTTTTGGAGAAATATACGTCTGGGAAATTATTG
GAAGCATTAGAACTCGAACAAGAGGAAAGCATAAGATTTCATAATTGTTCCCTGTTCCCT
GTTTATCACGGAAGTGCAAAAAACAATATAGGGATTGATAACCTTATAGAAGTGATTACG
AATAAATTTTATTCATCAACACATCGAGGTCAGTCTGAACTTTGCGGAAAAGTTTTCAAA
ATTGAGTATTCGGAAAAAAGACAGCGTCTTGCATATATACGTCTTTATAGTGGCGTACTG
CATTTGCGAGATCCGGTTAGAATATCGGAAAAGGAAAAAATAAAAATTACAGAAATGTAT
ACTTCAATAAATGGTGAATTATGTAAAATCGATAAGGCTTATTCCGGGGAAATTGTTATT
TTGCAGAATGAGTTTTTGAAGTTAAATAGTGTTCTTGGAGATACAAAGCTATTGCCACAG
AGAGAGAGAATTGAAAATCCCCTCCCTCTGCTGCAAACGACTGTTGAACCGAGCAAACCT
CAACAAAGGGAAATGTTACTTGATGCACTTTTAGAAATCTCCGACAGTGACCCGCTTCTG
CGATATTATGTGGATTCTGCGACACATGAAATCATACTTTCTTTCTTAGGGAAAGTACAA
ATGGAAGTGACTTGTGCTCTGCTGCAAGAAAAGTATCATGTGGAGATAGAAATAAAAGAG
CCTACAGTCATTTATATGGAAAGACCGTTAAAAAAAGCAGAGTATACCATTCACATCGAA
GTTCCACCGAATCCTTTCTGGGCTTCCATTGGTCTATCTGTAGCACCGCTTCCATTAGGG
AGCGGAGTACAGTATGAGAGCTCGGTTTCTCTTGGATACTTAAATCAATCGTTTCAAAAT
GCAGTTATGGAGGGGATACGCTATGGCTGTGAACAAGGATTGTATGGTTGGAATGTGACG
GACTGTAAAATCTGTTTTAAGTATGGCTTATACTATAGCCCTGTTAGTACCCCAGCAGAT
TTTCGGATGCTTGCTCCTATTGTATTGGAACAAGTCTTAAAAAAAGCTGGAACAGAATTG
TTAGAGCCATATCTTAGTTTTAAAATTTATGCGCCACAGGAATATCTTTCACGAGCATAC
AACGATGCTCCTAAATATTGTGCGAACATCGTAGACACTCAATTGAAAAATAATGAGGTC
ATTCTTAGTGGAGAAATCCCTGCTCGGTGTATTCAAAAATATCGTAGTGATTTAACTTTC
TTTACAAATGGACGTAGTGTTTGTTTAACAGAGTTAAAAGGGTACCATGTTACTACCGGT
GAACCTGTTTGCCAGCCCCGTCGTCCAAATAGTCGGATAGATAAAGTACGATATATGTTC
AATAAAATAACTTAG
>87593|ECDC_LV13_012|Neisseria_gonorrhoeae||Neisseria_gonorrhoeae:1-1935
ATGGAGGAAAATCACATGAAAATTATTAATATTGGAGTTTTAGCTCATGTTGATGCAGGA
AAAACTACCTTAACAGAAAGCTTATTATATAACAGTGGAGCGATTACAGAATTAGGAAGC
GTGGACAAAGGTACAACGAGGACGGATAATACGCTTTTAGAACGTCAGAGAGGAATTACA
ATTCAGACAGGAATAACCTCTTTTCAGTGGGAAAATACGAAGGTGAACATCATAGACACG
CCAGGACATATGGATTTCTTAGCAGAAGTATATCGTTCATTATCAGTTTTAGATGGGGCA
ATTCTACTGATTTCTGCAAAAGATGGCGTACAAGCACAAACTCGTATATTATTTCATGCA
CTTAGGAAAATGGGGATTCCCACAATCTTTTTTATCAATAAGATTGACCAAAATGGAATT
GATTTATCAACGGTTTATCAGGATATTAAAGAGAAACTTTCTGCCGAAATTGTAATCAAA
CAGAAGGTAGAACTGTATCCTAATATGTGTGTGACGAACTTTACCGAATCTGAACAATGG
GATATGGTAATAGAAGGAAATGATTACCTTTTGGAGAAATATACGTCTGGGAAATTATTG
GAAGCATTAGAACTCGAACAAGAGGAAAGCATAAGATTTCATAATTGTTCCCTGTTCCCT
GTTTATCACGGAAGTGCAAAAAACAATATAGGGATTGATAACCTTATAGAAGTGATTACG
AATAAATTTTATTCATCAACACATCGAGGTCAGTCTGAACTTTGCGGAAAAGTTTTCAAA
ATTGAGTATTCGGAAAAAAGACAGCGTCTTGCATATATACGTCTTTATAGTGGCGTACTG
CATTTGCGAGATCCGGTTAGAATATCGGAAAAGGAAAAAATAAAAATTACAGAAATGTAT
ACTTCAATAAATGGTGAATTATGTAAAATCGATAAGGCTTATTCCGGGGAAATTGTTATT
TTGCAGAATGAGTTTTTGAAGTTAAATAGTGTTCTTGGAGATACAAAGCTATTGCCACAG
AGAGAGAGAATTGAAAATCCCCTCCCTCTGCTGCAAACGACTGTTGAACCGAGCAAACCT
CAACAAAGGGAAATGTTACTTGATGCACTTTTAGAAATCTCCGACAGTGACCCGCTTCTG
CGATATTATGTGGATTCTGCGACACATGAAATCATACTTTCTTTCTTAGGGAAAGTACAA
ATGGAAGTGACTTGTGCTCTGCTGCAAGAAAAGTATCATGTGGAGATAGAAATAAAAGAG
CCTACAGTCATTTATATGGAAAGACCGTTAAAAAAAGCAGAGTATACCATTCACATCGAA
GTTCCACCGAATCCTTTCTGGGCTTCCATTGGTCTATCTGTAGCACCGCTTCCATTAGGG
AGCGGAGTACAGTATGAGAGCTCGGTTTCTCTTGGATACTTAAATCAATCGTTTCAAAAT
GCAGTTATGGAGGGGATACGCTATGGCTGTGAACAAGGATTGTATGGTTGGAATGTGACG
GACTGTAAAATCTGTTTTAAGTATGGCTTATACTATAGCCCTGTTAGTACCCCAGCAGAT
TTTCGGATGCTTGCTCCTATTGTATTGGAACAAGTCTTAAAAAAAGCTGGAACAGAATTG
TTAGAGCCATATCTTAGTTTTAAAATTTATGCGCCACAGGAATATCTTTCACGAGCATAC
AACGATGCTCCTAAATATTGTGCGAACATCGTAGACACTCAATTGAAAAATAATGAGGTC
ATTCTTAGTGGAGAAATCCCTGCTCGGTGTATTCAAAAATATCGTAGTGATTTAACTTTC
TTTACAAATGGACGTAGTGTTTGTTTAACAGAGTTAAAAGGGTACCATGTTACTACCGGT
GAACCTGTTTGCCAGCCCCGTCGTCCAAATAGTCGGATAGATAAAGTACGATATATGTTC
AATAAAATAACTTAG
>87596|ECDC_LV13_015|Neisseria_gonorrhoeae||Neisseria_gonorrhoeae:1-1935
ATGGAGGAAAATCACATGAAAATTATTAATATTGGAGTTTTAGCTCATGTTGATGCAGGA
AAAACTACCTTAACAGAAAGCTTATTATATAACAGTGGAGCGATTACAGAATTAGGAAGC
GTGGACAAAGGTACAACGAGGACGGATAATACGCTTTTAGAACGTCAGAGAGGAATTACA
ATTCAGACAGGAATAACCTCTTTTCAGTGGGAAAATACGAAGGTGAACATCATAGACACG
CCAGGACATATGGATTTCTTAGCAGAAGTATATCGTTCATTATCAGTTTTAGATGGGGCA
ATTCTACTGATTTCTGCAAAAGATGGCGTACAAGCACAAACTCGTATATTATTTCATGCA
CTTAGGAAAATGGGGATTCCCACAATCTTTTTTATCAATAAGATTGACCAAAATGGAATT
GATTTATCAACGGTTTATCAGGATATTAAAGAGAAACTTTCTGCCGAAATTGTAATCAAA
CAGAAGGTAGAACTGTATCCTAATATGTGTGTGACGAACTTTACCGAATCTGAACAATGG
GATATGGTAATAGAAGGAAATGATTACCTTTTGGAGAAATATACGTCTGGGAAATTATTG
GAAGCATTAGAACTCGAACAAGAGGAAAGCATAAGATTTCATAATTGTTCCCTGTTCCCT
GTTTATCACGGAAGTGCAAAAAACAATATAGGGATTGATAACCTTATAGAAGTGATTACG
AATAAATTTTATTCATCAACACATCGAGGTCAGTCTGAACTTTGCGGAAAAGTTTTCAAA
ATTGAGTATTCGGAAAAAAGACAGCGTCTTGCATATATACGTCTTTATAGTGGCGTACTG
CATTTGCGAGATCCGGTTAGAATATCGGAAAAGGAAAAAATAAAAATTACAGAAATGTAT
ACTTCAATAAATGGTGAATTATGTAAAATCGATAAGGCTTATTCCGGGGAAATTGTTATT
TTGCAGAATGAGTTTTTGAAGTTAAATAGTGTTCTTGGAGATACAAAGCTATTGCCACAG
AGAGAGAGAATTGAAAATCCCCTCCCTCTGCTGCAAACGACTGTTGAACCGAGCAAACCT
CAACAAAGGGAAATGTTACTTGATGCACTTTTAGAAATCTCCGACAGTGACCCGCTTCTG
CGATATTATGTGGATTCTGCGACACATGAAATCATACTTTCTTTCTTAGGGAAAGTACAA
ATGGAAGTGACTTGTGCTCTGCTGCAAGAAAAGTATCATGTGGAGATAGAAATAAAAGAG
CCTACAGTCATTTATATGGAAAGACCGTTAAAAAAAGCAGAGTATACCATTCACATCGAA
GTTCCACCGAATCCTTTCTGGGCTTCCATTGGTCTATCTGTAGCACCGCTTCCATTAGGG
AGCGGAGTACAGTATGAGAGCTCGGTTTCTCTTGGATACTTAAATCAATCGTTTCAAAAT
GCAGTTATGGAGGGGATACGCTATGGCTGTGAACAAGGATTGTATGGTTGGAATGTGACG
GACTGTAAAATCTGTTTTAAGTATGGCTTATACTATAGCCCTGTTAGTACCCCAGCAGAT
TTTCGGATGCTTGCTCCTATTGTATTGGAACAAGTCTTAAAAAAAGCTGGAACAGAATTG
TTAGAGCCATATCTTAGTTTTAAAATTTATGCGCCACAGGAATATCTTTCACGAGCATAC
AACGATGCTCCTAAATATTGTGCGAACATCGTAGACACTCAATTGAAAAATAATGAGGTC
ATTCTTAGTGGAGAAATCCCTGCTCGGTGTATTCAAAAATATCGTAGTGATTTAACTTTC
TTTACAAATGGACGTAGTGTTTGTTTAACAGAGTTAAAAGGGTACCATGTTACTACCGGT
GAACCTGTTTGCCAGCCCCGTCGTCCAAATAGTCGGATAGATAAAGTACGATATATGTTC
AATAAAATAACTTAG
>87605|ECDC_LV13_024|Neisseria_gonorrhoeae||Neisseria_gonorrhoeae:1-1935
ATGGAGGAAAATCACATGAAAATTATTAATATTGGAGTTTTAGCTCATGTTGATGCAGGA
AAAACTACCTTAACAGAAAGCTTATTATATAACAGTGGAGCGATTACAGAATTAGGAAGC
GTGGACAAAGGTACAACGAGGACGGATAATACGCTTTTAGAACGTCAGAGAGGAATTACA
ATTCAGACAGGAATAACCTCTTTTCAGTGGGAAAATACGAAGGTGAACATCATAGACACG
CCAGGACATATGGATTTCTTAGCAGAAGTATATCGTTCATTATCAGTTTTAGATGGGGCA
ATTCTACTGATTTCTGCAAAAGATGGCGTACAAGCACAAACTCGTATATTATTTCATGCA
CTTAGGAAAATGGGGATTCCCACAATCTTTTTTATCAATAAGATTGACCAAAATGGAATT
GATTTATCAACGGTTTATCAGGATATTAAAGAGAAACTTTCTGCCGAAATTGTAATCAAA
CAGAAGGTAGAACTGTATCCTAATATGTGTGTGACGAACTTTACCGAATCTGAACAATGG
GATATGGTAATAGAAGGAAATGATTACCTTTTGGAGAAATATACGTCTGGGAAATTATTG
GAAGCATTAGAACTCGAACAAGAGGAAAGCATAAGATTTCATAATTGTTCCCTGTTCCCT
GTTTATCACGGAAGTGCAAAAAACAATATAGGGATTGATAACCTTATAGAAGTGATTACG
AATAAATTTTATTCATCAACACATCGAGGTCAGTCTGAACTTTGCGGAAAAGTTTTCAAA
ATTGAGTATTCGGAAAAAAGACAGCGTCTTGCATATATACGTCTTTATAGTGGCGTACTG
CATTTGCGAGATCCGGTTAGAATATCGGAAAAGGAAAAAATAAAAATTACAGAAATGTAT
ACTTCAATAAATGGTGAATTATGTAAAATCGATAAGGCTTATTCCGGGGAAATTGTTATT
TTGCAGAATGAGTTTTTGAAGTTAAATAGTGTTCTTGGAGATACAAAGCTATTGCCACAG
AGAGAGAGAATTGAAAATCCCCTCCCTCTGCTGCAAACGACTGTTGAACCGAGCAAACCT
CAACAAAGGGAAATGTTACTTGATGCACTTTTAGAAATCTCCGACAGTGACCCGCTTCTG
CGATATTATGTGGATTCTGCGACACATGAAATCATACTTTCTTTCTTAGGGAAAGTACAA
ATGGAAGTGACTTGTGCTCTGCTGCAAGAAAAGTATCATGTGGAGATAGAAATAAAAGAG
CCTACAGTCATTTATATGGAAAGACCGTTAAAAAAAGCAGAGTATACCATTCACATCGAA
GTTCCACCGAATCCTTTCTGGGCTTCCATTGGTCTATCTGTAGCACCGCTTCCATTAGGG
AGCGGAGTACAGTATGAGAGCTCGGTTTCTCTTGGATACTTAAATCAATCGTTTCAAAAT
GCAGTTATGGAGGGGATACGCTATGGCTGTGAACAAGGATTGTATGGTTGGAATGTGACG
GACTGTAAAATCTGTTTTAAGTATGGCTTATACTATAGCCCTGTTAGTACCCCAGCAGAT
TTTCGGATGCTTGCTCCTATTGTATTGGAACAAGTCTTAAAAAAAGCTGGAACAGAATTG
TTAGAGCCATATCTTAGTTTTAAAATTTATGCGCCACAGGAATATCTTTCACGAGCATAC
AACGATGCTCCTAAATATTGTGCGAACATCGTAGACACTCAATTGAAAAATAATGAGGTC
ATTCTTAGTGGAGAAATCCCTGCTCGGTGTATTCAAAAATATCGTAGTGATTTAACTTTC
TTTACAAATGGACGTAGTGTTTGTTTAACAGAGTTAAAAGGGTACCATGTTACTACCGGT
GAACCTGTTTGCCAGCCCCGTCGTCCAAATAGTCGGATAGATAAAGTACGATATATGTTC
AATAAAATAACTTAG
>87606|ECDC_LV13_025|Neisseria_gonorrhoeae||Neisseria_gonorrhoeae:1-1935
ATGGAGGAAAATCACATGAAAATTATTAATATTGGAGTTTTAGCTCATGTTGATGCAGGA
AAAACTACCTTAACAGAAAGCTTATTATATAACAGTGGAGCGATTACAGAATTAGGAAGC
GTGGACAAAGGTACAACGAGGACGGATAATACGCTTTTAGAACGTCAGAGAGGAATTACA
ATTCAGACAGGAATAACCTCTTTTCAGTGGGAAAATACGAAGGTGAACATCATAGACACG
CCAGGACATATGGATTTCTTAGCAGAAGTATATCGTTCATTATCAGTTTTAGATGGGGCA
ATTCTACTGATTTCTGCAAAAGATGGCGTACAAGCACAAACTCGTATATTATTTCATGCA
CTTAGGAAAATGGGGATTCCCACAATCTTTTTTATCAATAAGATTGACCAAAATGGAATT
GATTTATCAACGGTTTATCAGGATATTAAAGAGAAACTTTCTGCCGAAATTGTAATCAAA
CAGAAGGTAGAACTGTATCCTAATATGTGTGTGACGAACTTTACCGAATCTGAACAATGG
GATATGGTAATAGAAGGAAATGATTACCTTTTGGAGAAATATACGTCTGGGAAATTATTG
GAAGCATTAGAACTCGAACAAGAGGAAAGCATAAGATTTCATAATTGTTCCCTGTTCCCT
GTTTATCACGGAAGTGCAAAAAACAATATAGGGATTGATAACCTTATAGAAGTGATTACG
AATAAATTTTATTCATCAACACATCGAGGTCAGTCTGAACTTTGCGGAAAAGTTTTCAAA
ATTGAGTATTCGGAAAAAAGACAGCGTCTTGCATATATACGTCTTTATAGTGGCGTACTG
CATTTGCGAGATCCGGTTAGAATATCGGAAAAGGAAAAAATAAAAATTACAGAAATGTAT
ACTTCAATAAATGGTGAATTATGTAAAATCGATAAGGCTTATTCCGGGGAAATTGTTATT
TTGCAGAATGAGTTTTTGAAGTTAAATAGTGTTCTTGGAGATACAAAGCTATTGCCACAG
AGAGAGAGAATTGAAAATCCCCTCCCTCTGCTGCAAACGACTGTTGAACCGAGCAAACCT
CAACAAAGGGAAATGTTACTTGATGCACTTTTAGAAATCTCCGACAGTGACCCGCTTCTG
CGATATTATGTGGATTCTGCGACACATGAAATCATACTTTCTTTCTTAGGGAAAGTACAA
ATGGAAGTGACTTGTGCTCTGCTGCAAGAAAAGTATCATGTGGAGATAGAAATAAAAGAG
CCTACAGTCATTTATATGGAAAGACCGTTAAAAAAAGCAGAGTATACCATTCACATCGAA
GTTCCACCGAATCCTTTCTGGGCTTCCATTGGTCTATCTGTAGCACCGCTTCCATTAGGG
AGCGGAGTACAGTATGAGAGCTCGGTTTCTCTTGGATACTTAAATCAATCGTTTCAAAAT
GCAGTTATGGAGGGGATACGCTATGGCTGTGAACAAGGATTGTATGGTTGGAATGTGACG
GACTGTAAAATCTGTTTTAAGTATGGCTTATACTATAGCCCTGTTAGTACCCCAGCAGAT
TTTCGGATGCTTGCTCCTATTGTATTGGAACAAGTCTTAAAAAAAGCTGGAACAGAATTG
TTAGAGCCATATCTTAGTTTTAAAATTTATGCGCCACAGGAATATCTTTCACGAGCATAC
AACGATGCTCCTAAATATTGTGCGAACATCGTAGACACTCAATTGAAAAATAATGAGGTC
ATTCTTAGTGGAGAAATCCCTGCTCGGTGTATTCAAAAATATCGTAGTGATTTAACTTTC
TTTACAAATGGACGTAGTGTTTGTTTAACAGAGTTAAAAGGGTACCATGTTACTACCGGT
GAACCTGTTTGCCAGCCCCGTCGTCCAAATAGTCGGATAGATAAAGTACGATATATGTTC
AATAAAATAACTTAG
>87609|ECDC_LV13_028|Neisseria_gonorrhoeae||Neisseria_gonorrhoeae:1-1935
ATGGAGGAAAATCACATGAAAATTATTAATATTGGAGTTTTAGCTCATGTTGATGCAGGA
AAAACTACCTTAACAGAAAGCTTATTATATAACAGTGGAGCGATTACAGAATTAGGAAGC
GTGGACAAAGGTACAACGAGGACGGATAATACGCTTTTAGAACGTCAGAGAGGAATTACA
ATTCAGACAGGAATAACCTCTTTTCAGTGGGAAAATACGAAGGTGAACATCATAGACACG
CCAGGACATATGGATTTCTTAGCAGAAGTATATCGTTCATTATCAGTTTTAGATGGGGCA
ATTCTACTGATTTCTGCAAAAGATGGCGTACAAGCACAAACTCGTATATTATTTCATGCA
CTTAGGAAAATGGGGATTCCCACAATCTTTTTTATCAATAAGATTGACCAAAATGGAATT
GATTTATCAACGGTTTATCAGGATATTAAAGAGAAACTTTCTGCCGAAATTGTAATCAAA
CAGAAGGTAGAACTGTATCCTAATATGTGTGTGACGAACTTTACCGAATCTGAACAATGG
GATATGGTAATAGAAGGAAATGATTACCTTTTGGAGAAATATACGTCTGGGAAATTATTG
GAAGCATTAGAACTCGAACAAGAGGAAAGCATAAGATTTCATAATTGTTCCCTGTTCCCT
GTTTATCACGGAAGTGCAAAAAACAATATAGGGATTGATAACCTTATAGAAGTGATTACG
AATAAATTTTATTCATCAACACATCGAGGTCAGTCTGAACTTTGCGGAAAAGTTTTCAAA
ATTGAGTATTCGGAAAAAAGACAGCGTCTTGCATATATACGTCTTTATAGTGGCGTACTG
CATTTGCGAGATCCGGTTAGAATATCGGAAAAGGAAAAAATAAAAATTACAGAAATGTAT
ACTTCAATAAATGGTGAATTATGTAAAATCGATAAGGCTTATTCCGGGGAAATTGTTATT
TTGCAGAATGAGTTTTTGAAGTTAAATAGTGTTCTTGGAGATACAAAGCTATTGCCACAG
AGAGAGAGAATTGAAAATCCCCTCCCTCTGCTGCAAACGACTGTTGAACCGAGCAAACCT
CAACAAAGGGAAATGTTACTTGATGCACTTTTAGAAATCTCCGACAGTGACCCGCTTCTG
CGATATTATGTGGATTCTGCGACACATGAAATCATACTTTCTTTCTTAGGGAAAGTACAA
ATGGAAGTGACTTGTGCTCTGCTGCAAGAAAAGTATCATGTGGAGATAGAAATAAAAGAG
CCTACAGTCATTTATATGGAAAGACCGTTAAAAAAAGCAGAGTATACCATTCACATCGAA
GTTCCACCGAATCCTTTCTGGGCTTCCATTGGTCTATCTGTAGCACCGCTTCCATTAGGG
AGCGGAGTACAGTATGAGAGCTCGGTTTCTCTTGGATACTTAAATCAATCGTTTCAAAAT
GCAGTTATGGAGGGGATACGCTATGGCTGTGAACAAGGATTGTATGGTTGGAATGTGACG
GACTGTAAAATCTGTTTTAAGTATGGCTTATACTATAGCCCTGTTAGTACCCCAGCAGAT
TTTCGGATGCTTGCTCCTATTGTATTGGAACAAGTCTTAAAAAAAGCTGGAACAGAATTG
TTAGAGCCATATCTTAGTTTTAAAATTTATGCGCCACAGGAATATCTTTCACGAGCATAC
AACGATGCTCCTAAATATTGTGCGAACATCGTAGACACTCAATTGAAAAATAATGAGGTC
ATTCTTAGTGGAGAAATCCCTGCTCGGTGTATTCAAAAATATCGTAGTGATTTAACTTTC
TTTACAAATGGACGTAGTGTTTGTTTAACAGAGTTAAAAGGGTACCATGTTACTACCGGT
GAACCTGTTTGCCAGCCCCGTCGTCCAAATAGTCGGATAGATAAAGTACGATATATGTTC
AATAAAATAACTTAG
>87622|ECDC_MT13_002|Neisseria_gonorrhoeae||Neisseria_gonorrhoeae:1-1935
ATGGAGGAAAATCACATGAAAATTATTAATATTGGAGTTTTAGCTCATGTTGATGCAGGA
AAAACTACCTTAACAGAAAGCTTATTATATAACAGTGGAGCGATTACAGAATTAGGAAGC
GTGGACAAAGGTACAACGAGGACGGATAATACGCTTTTAGAACGTCAGAGAGGAATTACA
ATTCAGACAGGAATAACCTCTTTTCAGTGGGAAAATACGAAGGTGAACATCATAGACACG
CCAGGACATATGGATTTCTTAGCAGAAGTATATCGTTCATTATCAGTTTTAGATGGGGCA
ATTCTACTGATTTCTGCAAAAGATGGCGTACAAGCACAAACTCGTATATTATTTCATGCA
CTTAGGAAAATGGGGATTCCCACAATCTTTTTTATCAATAAGATTGACCAAAATGGAATT
GATTTATCAACGGTTTATCAGGATATTAAAGAGAAACTTTCTGCCGAAATTGTAATCAAA
CAGAAGGTAGAACTGTATCCTAATATGTGTGTGACGAACTTTACCGAATCTGAACAATGG
GATATGGTAATAGAAGGAAATGATTACCTTTTGGAGAAATATACGTCTGGGAAATTATTG
GAAGCATTAGAACTCGAACAAGAGGAAAGCATAAGATTTCATAATTGTTCCCTGTTCCCT
GTTTATCACGGAAGTGCAAAAAACAATATAGGGATTGATAACCTTATAGAAGTGATTACG
AATAAATTTTATTCATCAACACATCGAGGTCAGTCTGAACTTTGCGGAAAAGTTTTCAAA
ATTGAGTATTCGGAAAAAAGACAGCGTCTTGCATATATACGTCTTTATAGTGGCGTACTG
CATTTGCGAGATCCGGTTAGAATATCGGAAAAGGAAAAAATAAAAATTACAGAAATGTAT
ACTTCAATAAATGGTGAATTATGTAAAATCGATAAGGCTTATTCCGGGGAAATTGTTATT
TTGCAGAATGAGTTTTTGAAGTTAAATAGTGTTCTTGGAGATACAAAGCTATTGCCACAG
AGAGAGAGAATTGAAAATCCCCTCCCTCTGCTGCAAACGACTGTTGAACCGAGCAAACCT
CAACAAAGGGAAATGTTACTTGATGCACTTTTAGAAATCTCCGACAGTGACCCGCTTCTG
CGATATTATGTGGATTCTGCGACACATGAAATCATACTTTCTTTCTTAGGGAAAGTACAA
ATGGAAGTGACTTGTGCTCTGCTGCAAGAAAAGTATCATGTGGAGATAGAAATAAAAGAG
CCTACAGTCATTTATATGGAAAGACCGTTAAAAAAAGCAGAGTATACCATTCACATCGAA
GTTCCACCGAATCCTTTCTGGGCTTCCATTGGTCTATCTGTAGCACCGCTTCCATTAGGG
AGCGGAGTACAGTATGAGAGCTCGGTTTCTCTTGGATACTTAAATCAATCGTTTCAAAAT
GCAGTTATGGAGGGGATACGCTATGGCTGTGAACAAGGATTGTATGGTTGGAATGTGACG
GACTGTAAAATCTGTTTTAAGTATGGCTTATACTATAGCCCTGTTAGTACCCCAGCAGAT
TTTCGGATGCTTGCTCCTATTGTATTGGAACAAGTCTTAAAAAAAGCTGGAACAGAATTG
TTAGAGCCATATCTTAGTTTTAAAATTTATGCGCCACAGGAATATCTTTCACGAGCATAC
AACGATGCTCCTAAATATTGTGCGAACATCGTAGACACTCAATTGAAAAATAATGAGGTC
ATTCTTAGTGGAGAAATCCCTGCTCGGTGTATTCAAAAATATCGTAGTGATTTAACTTTC
TTTACAAATGGACGTAGTGTTTGTTTAACAGAGTTAAAAGGGTACCATGTTACTACCGGT
GAACCTGTTTGCCAGCCCCGTCGTCCAAATAGTCGGATAGATAAAGTACGATATATGTTC
AATAAAATAACTTAG
>87626|ECDC_MT13_010|Neisseria_gonorrhoeae||Neisseria_gonorrhoeae:1-1935
ATGGAGGAAAATCACATGAAAATTATTAATATTGGAGTTTTAGCTCATGTTGATGCAGGA
AAAACTACCTTAACAGAAAGCTTATTATATAACAGTGGAGCGATTACAGAATTAGGAAGC
GTGGACAAAGGTACAACGAGGACGGATAATACGCTTTTAGAACGTCAGAGAGGAATTACA
ATTCAGACAGGAATAACCTCTTTTCAGTGGGAAAATACGAAGGTGAACATCATAGACACG
CCAGGACATATGGATTTCTTAGCAGAAGTATATCGTTCATTATCAGTTTTAGATGGGGCA
ATTCTACTGATTTCTGCAAAAGATGGCGTACAAGCACAAACTCGTATATTATTTCATGCA
CTTAGGAAAATGGGGATTCCCACAATCTTTTTTATCAATAAGATTGACCAAAATGGAATT
GATTTATCAACGGTTTATCAGGATATTAAAGAGAAACTTTCTGCCGAAATTGTAATCAAA
CAGAAGGTAGAACTGTATCCTAATATGTGTGTGACGAACTTTACCGAATCTGAACAATGG
GATATGGTAATAGAAGGAAATGATTACCTTTTGGAGAAATATACGTCTGGGAAATTATTG
GAAGCATTAGAACTCGAACAAGAGGAAAGCATAAGATTTCATAATTGTTCCCTGTTCCCT
GTTTATCACGGAAGTGCAAAAAACAATATAGGGATTGATAACCTTATAGAAGTGATTACG
AATAAATTTTATTCATCAACACATCGAGGTCAGTCTGAACTTTGCGGAAAAGTTTTCAAA
ATTGAGTATTCGGAAAAAAGACAGCGTCTTGCATATATACGTCTTTATAGTGGCGTACTG
CATTTGCGAGATCCGGTTAGAATATCGGAAAAGGAAAAAATAAAAATTACAGAAATGTAT
ACTTCAATAAATGGTGAATTATGTAAAATCGATAAGGCTTATTCCGGGGAAATTGTTATT
TTGCAGAATGAGTTTTTGAAGTTAAATAGTGTTCTTGGAGATACAAAGCTATTGCCACAG
AGAGAGAGAATTGAAAATCCCCTCCCTCTGCTGCAAACGACTGTTGAACCGAGCAAACCT
CAACAAAGGGAAATGTTACTTGATGCACTTTTAGAAATCTCCGACAGTGACCCGCTTCTG
CGATATTATGTGGATTCTGCGACACATGAAATCATACTTTCTTTCTTAGGGAAAGTACAA
ATGGAAGTGACTTGTGCTCTGCTGCAAGAAAAGTATCATGTGGAGATAGAAATAAAAGAG
CCTACAGTCATTTATATGGAAAGACCGTTAAAAAAAGCAGAGTATACCATTCACATCGAA
GTTCCACCGAATCCTTTCTGGGCTTCCATTGGTCTATCTGTAGCACCGCTTCCATTAGGG
AGCGGAGTACAGTATGAGAGCTCGGTTTCTCTTGGATACTTAAATCAATCGTTTCAAAAT
GCAGTTATGGAGGGGATACGCTATGGCTGTGAACAAGGATTGTATGGTTGGAATGTGACG
GACTGTAAAATCTGTTTTAAGTATGGCTTATACTATAGCCCTGTTAGTACCCCAGCAGAT
TTTCGGATGCTTGCTCCTATTGTATTGGAACAAGTCTTAAAAAAAGCTGGAACAGAATTG
TTAGAGCCATATCTTAGTTTTAAAATTTATGCGCCACAGGAATATCTTTCACGAGCATAC
AACGATGCTCCTAAATATTGTGCGAACATCGTAGACACTCAATTGAAAAATAATGAGGTC
ATTCTTAGTGGAGAAATCCCTGCTCGGTGTATTCAAAAATATCGTAGTGATTTAACTTTC
TTTACAAATGGACGTAGTGTTTGTTTAACAGAGTTAAAAGGGTACCATGTTACTACCGGT
GAACCTGTTTGCCAGCCCCGTCGTCCAAATAGTCGGATAGATAAAGTACGATATATGTTC
AATAAAATAACTTAG
>87648|ECDC_NL18|Neisseria_gonorrhoeae||Neisseria_gonorrhoeae:1-1935
ATGGAGGAAAATCACATGAAAATTATTAATATTGGAGTTTTAGCTCATGTTGATGCAGGA
AAAACTACCTTAACAGAAAGCTTATTATATAACAGTGGAGCGATTACAGAATTAGGAAGC
GTGGACAAAGGTACAACGAGGACGGATAATACGCTTTTAGAACGTCAGAGAGGAATTACA
ATTCAGACAGGAATAACCTCTTTTCAGTGGGAAAATACGAAGGTGAACATCATAGACACG
CCAGGACATATGGATTTCTTAGCAGAAGTATATCGTTCATTATCAGTTTTAGATGGGGCA
ATTCTACTGATTTCTGCAAAAGATGGCGTACAAGCACAAACTCGTATATTATTTCATGCA
CTTAGGAAAATGGGGATTCCCACAATCTTTTTTATCAATAAGATTGACCAAAATGGAATT
GATTTATCAACGGTTTATCAGGATATTAAAGAGAAACTTTCTGCCGAAATTGTAATCAAA
CAGAAGGTAGAACTGTATCCTAATATGTGTGTGACGAACTTTACCGAATCTGAACAATGG
GATATGGTAATAGAAGGAAATGATTACCTTTTGGAGAAATATACGTCTGGGAAATTATTG
GAAGCATTAGAACTCGAACAAGAGGAAAGCATAAGATTTCATAATTGTTCCCTGTTCCCT
GTTTATCACGGAAGTGCAAAAAACAATATAGGGATTGATAACCTTATAGAAGTGATTACG
AATAAATTTTATTCATCAACACATCGAGGTCAGTCTGAACTTTGCGGAAAAGTTTTCAAA
ATTGAGTATTCGGAAAAAAGACAGCGTCTTGCATATATACGTCTTTATAGTGGCGTACTG
CATTTGCGAGATCCGGTTAGAATATCGGAAAAGGAAAAAATAAAAATTACAGAAATGTAT
ACTTCAATAAATGGTGAATTATGTAAAATCGATAAGGCTTATTCCGGGGAAATTGTTATT
TTGCAGAATGAGTTTTTGAAGTTAAATAGTGTTCTTGGAGATACAAAGCTATTGCCACAG
AGAGAGAGAATTGAAAATCCCCTCCCTCTGCTGCAAACGACTGTTGAACCGAGCAAACCT
CAACAAAGGGAAATGTTACTTGATGCACTTTTAGAAATCTCCGACAGTGACCCGCTTCTG
CGATATTATGTGGATTCTGCGACACATGAAATCATACTTTCTTTCTTAGGGAAAGTACAA
ATGGAAGTGACTTGTGCTCTGCTGCAAGAAAAGTATCATGTGGAGATAGAAATAAAAGAG
CCTACAGTCATTTATATGGAAAGACCGTTAAAAAAAGCAGAGTATACCATTCACATCGAA
GTTCCACCGAATCCTTTCTGGGCTTCCATTGGTCTATCTGTAGCACCGCTTCCATTAGGG
AGCGGAGTACAGTATGAGAGCTCGGTTTCTCTTGGATACTTAAATCAATCGTTTCAAAAT
GCAGTTATGGAGGGGATACGCTATGGCTGTGAACAAGGATTGTATGGTTGGAATGTGACG
GACTGTAAAATCTGTTTTAAGTATGGCTTATACTATAGCCCTGTTAGTACCCCAGCAGAT
TTTCGGATGCTTGCTCCTATTGTATTGGAACAAGTCTTAAAAAAAGCTGGAACAGAATTG
TTAGAGCCATATCTTAGTTTTAAAATTTATGCGCCACAGGAATATCTTTCACGAGCATAC
AACGATGCTCCTAAATATTGTGCGAACATCGTAGACACTCAATTGAAAAATAATGAGGTC
ATTCTTAGTGGAGAAATCCCTGCTCGGTGTATTCAAAAATATCGTAGTGATTTAACTTTC
TTTACAAATGGACGTAGTGTTTGTTTAACAGAGTTAAAAGGGTACCATGTTACTACCGGT
GAACCTGTTTGCCAGCCCCGTCGTCCAAATAGTCGGATAGATAAAGTACGATATATGTTC
AATAAAATAACTTAG
>87654|ECDC_NL24|Neisseria_gonorrhoeae||Neisseria_gonorrhoeae:1-1935
ATGGAGGAAAATCACATGAAAATTATTAATATTGGAGTTTTAGCTCATGTTGATGCAGGA
AAAACTACCTTAACAGAAAGCTTATTATATAACAGTGGAGCGATTACAGAATTAGGAAGC
GTGGACAAAGGTACAACGAGGACGGATAATACGCTTTTAGAACGTCAGAGAGGAATTACA
ATTCAGACAGGAATAACCTCTTTTCAGTGGGAAAATACGAAGGTGAACATCATAGACACG
CCAGGACATATGGATTTCTTAGCAGAAGTATATCGTTCATTATCAGTTTTAGATGGGGCA
ATTCTACTGATTTCTGCAAAAGATGGCGTACAAGCACAAACTCGTATATTATTTCATGCA
CTTAGGAAAATGGGGATTCCCACAATCTTTTTTATCAATAAGATTGACCAAAATGGAATT
GATTTATCAACGGTTTATCAGGATATTAAAGAGAAACTTTCTGCCGAAATTGTAATCAAA
CAGAAGGTAGAACTGTATCCTAATATGTGTGTGACGAACTTTACCGAATCTGAACAATGG
GATATGGTAATAGAAGGAAATGATTACCTTTTGGAGAAATATACGTCTGGGAAATTATTG
GAAGCATTAGAACTCGAACAAGAGGAAAGCATAAGATTTCATAATTGTTCCCTGTTCCCT
GTTTATCACGGAAGTGCAAAAAACAATATAGGGATTGATAACCTTATAGAAGTGATTACG
AATAAATTTTATTCATCAACACATCGAGGTCAGTCTGAACTTTGCGGAAAAGTTTTCAAA
ATTGAGTATTCGGAAAAAAGACAGCGTCTTGCATATATACGTCTTTATAGTGGCGTACTG
CATTTGCGAGATCCGGTTAGAATATCGGAAAAGGAAAAAATAAAAATTACAGAAATGTAT
ACTTCAATAAATGGTGAATTATGTAAAATCGATAAGGCTTATTCCGGGGAAATTGTTATT
TTGCAGAATGAGTTTTTGAAGTTAAATAGTGTTCTTGGAGATACAAAGCTATTGCCACAG
AGAGAGAGAATTGAAAATCCCCTCCCTCTGCTGCAAACGACTGTTGAACCGAGCAAACCT
CAACAAAGGGAAATGTTACTTGATGCACTTTTAGAAATCTCCGACAGTGACCCGCTTCTG
CGATATTATGTGGATTCTGCGACACATGAAATCATACTTTCTTTCTTAGGGAAAGTACAA
ATGGAAGTGACTTGTGCTCTGCTGCAAGAAAAGTATCATGTGGAGATAGAAATAAAAGAG
CCTACAGTCATTTATATGGAAAGACCGTTAAAAAAAGCAGAGTATACCATTCACATCGAA
GTTCCACCGAATCCTTTCTGGGCTTCCATTGGTCTATCTGTAGCACCGCTTCCATTAGGG
AGCGGAGTACAGTATGAGAGCTCGGTTTCTCTTGGATACTTAAATCAATCGTTTCAAAAT
GCAGTTATGGAGGGGATACGCTATGGCTGTGAACAAGGATTGTATGGTTGGAATGTGACG
GACTGTAAAATCTGTTTTAAGTATGGCTTATACTATAGCCCTGTTAGTACCCCAGCAGAT
TTTCGGATGCTTGCTCCTATTGTATTGGAACAAGTCTTAAAAAAAGCTGGAACAGAATTG
TTAGAGCCATATCTTAGTTTTAAAATTTATGCGCCACAGGAATATCTTTCACGAGCATAC
AACGATGCTCCTAAATATTGTGCGAACATCGTAGACACTCAATTGAAAAATAATGAGGTC
ATTCTTAGTGGAGAAATCCCTGCTCGGTGTATTCAAAAATATCGTAGTGATTTAACTTTC
TTTACAAATGGACGTAGTGTTTGTTTAACAGAGTTAAAAGGGTACCATGTTACTACCGGT
GAACCTGTTTGCCAGCCCCGTCGTCCAAATAGTCGGATAGATAAAGTACGATATATGTTC
AATAAAATAACTTAG
>87666|ECDC_NL36|Neisseria_gonorrhoeae||Neisseria_gonorrhoeae:1-1935
ATGGAGGAAAATCACATGAAAATTATTAATATTGGAGTTTTAGCTCATGTTGATGCAGGA
AAAACTACCTTAACAGAAAGCTTATTATATAACAGTGGAGCGATTACAGAATTAGGAAGC
GTGGACAAAGGTACAACGAGGACGGATAATACGCTTTTAGAACGTCAGAGAGGAATTACA
ATTCAGACAGGAATAACCTCTTTTCAGTGGGAAAATACGAAGGTGAACATCATAGACACG
CCAGGACATATGGATTTCTTAGCAGAAGTATATCGTTCATTATCAGTTTTAGATGGGGCA
ATTCTACTGATTTCTGCAAAAGATGGCGTACAAGCACAAACTCGTATATTATTTCATGCA
CTTAGGAAAATGGGGATTCCCACAATCTTTTTTATCAATAAGATTGACCAAAATGGAATT
GATTTATCAACGGTTTATCAGGATATTAAAGAGAAACTTTCTGCCGAAATTGTAATCAAA
CAGAAGGTAGAACTGTATCCTAATATGTGTGTGACGAACTTTACCGAATCTGAACAATGG
GATATGGTAATAGAAGGAAATGATTACCTTTTGGAGAAATATACGTCTGGGAAATTATTG
GAAGCATTAGAACTCGAACAAGAGGAAAGCATAAGATTTCATAATTGTTCCCTGTTCCCT
GTTTATCACGGAAGTGCAAAAAACAATATAGGGATTGATAACCTTATAGAAGTGATTACG
AATAAATTTTATTCATCAACACATCGAGGTCAGTCTGAACTTTGCGGAAAAGTTTTCAAA
ATTGAGTATTCGGAAAAAAGACAGCGTCTTGCATATATACGTCTTTATAGTGGCGTACTG
CATTTGCGAGATCCGGTTAGAATATCGGAAAAGGAAAAAATAAAAATTACAGAAATGTAT
ACTTCAATAAATGGTGAATTATGTAAAATCGATAAGGCTTATTCCGGGGAAATTGTTATT
TTGCAGAATGAGTTTTTGAAGTTAAATAGTGTTCTTGGAGATACAAAGCTATTGCCACAG
AGAGAGAGAATTGAAAATCCCCTCCCTCTGCTGCAAACGACTGTTGAACCGAGCAAACCT
CAACAAAGGGAAATGTTACTTGATGCACTTTTAGAAATCTCCGACAGTGACCCGCTTCTG
CGATATTATGTGGATTCTGCGACACATGAAATCATACTTTCTTTCTTAGGGAAAGTACAA
ATGGAAGTGACTTGTGCTCTGCTGCAAGAAAAGTATCATGTGGAGATAGAAATAAAAGAG
CCTACAGTCATTTATATGGAAAGACCGTTAAAAAAAGCAGAGTATACCATTCACATCGAA
GTTCCACCGAATCCTTTCTGGGCTTCCATTGGTCTATCTGTAGCACCGCTTCCATTAGGG
AGCGGAGTACAGTATGAGAGCTCGGTTTCTCTTGGATACTTAAATCAATCGTTTCAAAAT
GCAGTTATGGAGGGGATACGCTATGGCTGTGAACAAGGATTGTATGGTTGGAATGTGACG
GACTGTAAAATCTGTTTTAAGTATGGCTTATACTATAGCCCTGTTAGTACCCCAGCAGAT
TTTCGGATGCTTGCTCCTATTGTATTGGAACAAGTCTTAAAAAAAGCTGGAACAGAATTG
TTAGAGCCATATCTTAGTTTTAAAATTTATGCGCCACAGGAATATCTTTCACGAGCATAC
AACGATGCTCCTAAATATTGTGCGAACATCGTAGACACTCAATTGAAAAATAATGAGGTC
ATTCTTAGTGGAGAAATCCCTGCTCGGTGTATTCAAAAATATCGTAGTGATTTAACTTTC
TTTACAAATGGACGTAGTGTTTGTTTAACAGAGTTAAAAGGGTACCATGTTACTACCGGT
GAACCTGTTTGCCAGCCCCGTCGTCCAAATAGTCGGATAGATAAAGTACGATATATGTTC
AATAAAATAACTTAG
>87698|ECDC_NL8|Neisseria_gonorrhoeae||Neisseria_gonorrhoeae:1-1935
ATGGAGGAAAATCACATGAAAATTATTAATATTGGAGTTTTAGCTCATGTTGATGCAGGA
AAAACTACCTTAACAGAAAGCTTATTATATAACAGTGGAGCGATTACAGAATTAGGAAGC
GTGGACAAAGGTACAACGAGGACGGATAATACGCTTTTAGAACGTCAGAGAGGAATTACA
ATTCAGACAGGAATAACCTCTTTTCAGTGGGAAAATACGAAGGTGAACATCATAGACACG
CCAGGACATATGGATTTCTTAGCAGAAGTATATCGTTCATTATCAGTTTTAGATGGGGCA
ATTCTACTGATTTCTGCAAAAGATGGCGTACAAGCACAAACTCGTATATTATTTCATGCA
CTTAGGAAAATGGGGATTCCCACAATCTTTTTTATCAATAAGATTGACCAAAATGGAATT
GATTTATCAACGGTTTATCAGGATATTAAAGAGAAACTTTCTGCCGAAATTGTAATCAAA
CAGAAGGTAGAACTGTATCCTAATATGTGTGTGACGAACTTTACCGAATCTGAACAATGG
GATATGGTAATAGAAGGAAATGATTACCTTTTGGAGAAATATACGTCTGGGAAATTATTG
GAAGCATTAGAACTCGAACAAGAGGAAAGCATAAGATTTCATAATTGTTCCCTGTTCCCT
GTTTATCACGGAAGTGCAAAAAACAATATAGGGATTGATAACCTTATAGAAGTGATTACG
AATAAATTTTATTCATCAACACATCGAGGTCAGTCTGAACTTTGCGGAAAAGTTTTCAAA
ATTGAGTATTCGGAAAAAAGACAGCGTCTTGCATATATACGTCTTTATAGTGGCGTACTG
CATTTGCGAGATCCGGTTAGAATATCGGAAAAGGAAAAAATAAAAATTACAGAAATGTAT
ACTTCAATAAATGGTGAATTATGTAAAATCGATAAGGCTTATTCCGGGGAAATTGTTATT
TTGCAGAATGAGTTTTTGAAGTTAAATAGTGTTCTTGGAGATACAAAGCTATTGCCACAG
AGAGAGAGAATTGAAAATCCCCTCCCTCTGCTGCAAACGACTGTTGAACCGAGCAAACCT
CAACAAAGGGAAATGTTACTTGATGCACTTTTAGAAATCTCCGACAGTGACCCGCTTCTG
CGATATTATGTGGATTCTGCGACACATGAAATCATACTTTCTTTCTTAGGGAAAGTACAA
ATGGAAGTGACTTGTGCTCTGCTGCAAGAAAAGTATCATGTGGAGATAGAAATAAAAGAG
CCTACAGTCATTTATATGGAAAGACCGTTAAAAAAAGCAGAGTATACCATTCACATCGAA
GTTCCACCGAATCCTTTCTGGGCTTCCATTGGTCTATCTGTAGCACCGCTTCCATTAGGG
AGCGGAGTACAGTATGAGAGCTCGGTTTCTCTTGGATACTTAAATCAATCGTTTCAAAAT
GCAGTTATGGAGGGGATACGCTATGGCTGTGAACAAGGATTGTATGGTTGGAATGTGACG
GACTGTAAAATCTGTTTTAAGTATGGCTTATACTATAGCCCTGTTAGTACCCCAGCAGAT
TTTCGGATGCTTGCTCCTATTGTATTGGAACAAGTCTTAAAAAAAGCTGGAACAGAATTG
TTAGAGCCATATCTTAGTTTTAAAATTTATGCGCCACAGGAATATCTTTCACGAGCATAC
AACGATGCTCCTAAATATTGTGCGAACATCGTAGACACTCAATTGAAAAATAATGAGGTC
ATTCTTAGTGGAGAAATCCCTGCTCGGTGTATTCAAAAATATCGTAGTGATTTAACTTTC
TTTACAAATGGACGTAGTGTTTGTTTAACAGAGTTAAAAGGGTACCATGTTACTACCGGT
GAACCTGTTTGCCAGCCCCGTCGTCCAAATAGTCGGATAGATAAAGTACGATATATGTTC
AATAAAATAACTTAG
>87707|ECDC_PT13_001|Neisseria_gonorrhoeae||Neisseria_gonorrhoeae:1-1935
ATGGAGGAAAATCACATGAAAATTATTAATATTGGAGTTTTAGCTCATGTTGATGCAGGA
AAAACTACCTTAACAGAAAGCTTATTATATAACAGTGGAGCGATTACAGAATTAGGAAGC
GTGGACAAAGGTACAACGAGGACGGATAATACGCTTTTAGAACGTCAGAGAGGAATTACA
ATTCAGACAGGAATAACCTCTTTTCAGTGGGAAAATACGAAGGTGAACATCATAGACACG
CCAGGACATATGGATTTCTTAGCAGAAGTATATCGTTCATTATCAGTTTTAGATGGGGCA
ATTCTACTGATTTCTGCAAAAGATGGCGTACAAGCACAAACTCGTATATTATTTCATGCA
CTTAGGAAAATGGGGATTCCCACAATCTTTTTTATCAATAAGATTGACCAAAATGGAATT
GATTTATCAACGGTTTATCAGGATATTAAAGAGAAACTTTCTGCCGAAATTGTAATCAAA
CAGAAGGTAGAACTGTATCCTAATATGTGTGTGACGAACTTTACCGAATCTGAACAATGG
GATATGGTAATAGAAGGAAATGATTACCTTTTGGAGAAATATACGTCTGGGAAATTATTG
GAAGCATTAGAACTCGAACAAGAGGAAAGCATAAGATTTCATAATTGTTCCCTGTTCCCT
GTTTATCACGGAAGTGCAAAAAACAATATAGGGATTGATAACCTTATAGAAGTGATTACG
AATAAATTTTATTCATCAACACATCGAGGTCAGTCTGAACTTTGCGGAAAAGTTTTCAAA
ATTGAGTATTCGGAAAAAAGACAGCGTCTTGCATATATACGTCTTTATAGTGGCGTACTG
CATTTGCGAGATCCGGTTAGAATATCGGAAAAGGAAAAAATAAAAATTACAGAAATGTAT
ACTTCAATAAATGGTGAATTATGTAAAATCGATAAGGCTTATTCCGGGGAAATTGTTATT
TTGCAGAATGAGTTTTTGAAGTTAAATAGTGTTCTTGGAGATACAAAGCTATTGCCACAG
AGAGAGAGAATTGAAAATCCCCTCCCTCTGCTGCAAACGACTGTTGAACCGAGCAAACCT
CAACAAAGGGAAATGTTACTTGATGCACTTTTAGAAATCTCCGACAGTGACCCGCTTCTG
CGATATTATGTGGATTCTGCGACACATGAAATCATACTTTCTTTCTTAGGGAAAGTACAA
ATGGAAGTGACTTGTGCTCTGCTGCAAGAAAAGTATCATGTGGAGATAGAAATAAAAGAG
CCTACAGTCATTTATATGGAAAGACCGTTAAAAAAAGCAGAGTATACCATTCACATCGAA
GTTCCACCGAATCCTTTCTGGGCTTCCATTGGTCTATCTGTAGCACCGCTTCCATTAGGG
AGCGGAGTACAGTATGAGAGCTCGGTTTCTCTTGGATACTTAAATCAATCGTTTCAAAAT
GCAGTTATGGAGGGGATACGCTATGGCTGTGAACAAGGATTGTATGGTTGGAATGTGACG
GACTGTAAAATCTGTTTTAAGTATGGCTTATACTATAGCCCTGTTAGTACCCCAGCAGAT
TTTCGGATGCTTGCTCCTATTGTATTGGAACAAGTCTTAAAAAAAGCTGGAACAGAATTG
TTAGAGCCATATCTTAGTTTTAAAATTTATGCGCCACAGGAATATCTTTCACGAGCATAC
AACGATGCTCCTAAATATTGTGCGAACATCGTAGACACTCAATTGAAAAATAATGAGGTC
ATTCTTAGTGGAGAAATCCCTGCTCGGTGTATTCAAAAATATCGTAGTGATTTAACTTTC
TTTACAAATGGACGTAGTGTTTGTTTAACAGAGTTAAAAGGGTACCATGTTACTACCGGT
GAACCTGTTTGCCAGCCCCGTCGTCCAAATAGTCGGATAGATAAAGTACGATATATGTTC
AATAAAATAACTTAG
>87714|ECDC_PT13_009|Neisseria_gonorrhoeae||:1-1935
ATGGAGGAAAATCACATGAAAATTATTAATATTGGAGTTTTAGCTCATGTTGATGCAGGA
AAAACTACCTTAACAGAAAGCTTATTATATAACAGTGGAGCGATTACAGAATTAGGAAGC
GTGGACAAAGGTACAACGAGGACGGATAATACGCTTTTAGAACGTCAGAGAGGAATTACA
ATTCAGACAGGAATAACCTCTTTTCAGTGGGAAAATACGAAGGTGAACATCATAGACACG
CCAGGACATATGGATTTCTTAGCAGAAGTATATCGTTCATTATCAGTTTTAGATGGGGCA
ATTCTACTGATTTCTGCAAAAGATGGCGTACAAGCACAAACTCGTATATTATTTCATGCA
CTTAGGAAAATGGGGATTCCCACAATCTTTTTTATCAATAAGATTGACCAAAATGGAATT
GATTTATCAACGGTTTATCAGGATATTAAAGAGAAACTTTCTGCCGAAATTGTAATCAAA
CAGAAGGTAGAACTGTATCCTAATATGTGTGTGACGAACTTTACCGAATCTGAACAATGG
GATATGGTAATAGAAGGAAATGATTACCTTTTGGAGAAATATACGTCTGGGAAATTATTG
GAAGCATTAGAACTCGAACAAGAGGAAAGCATAAGATTTCATAATTGTTCCCTGTTCCCT
GTTTATCACGGAAGTGCAAAAAACAATATAGGGATTGATAACCTTATAGAAGTGATTACG
AATAAATTTTATTCATCAACACATCGAGGTCAGTCTGAACTTTGCGGAAAAGTTTTCAAA
ATTGAGTATTCGGAAAAAAGACAGCGTCTTGCATATATACGTCTTTATAGTGGCGTACTG
CATTTGCGAGATCCGGTTAGAATATCGGAAAAGGAAAAAATAAAAATTACAGAAATGTAT
ACTTCAATAAATGGTGAATTATGTAAAATCGATAAGGCTTATTCCGGGGAAATTGTTATT
TTGCAGAATGAGTTTTTGAAGTTAAATAGTGTTCTTGGAGATACAAAGCTATTGCCACAG
AGAGAGAGAATTGAAAATCCCCTCCCTCTGCTGCAAACGACTGTTGAACCGAGCAAACCT
CAACAAAGGGAAATGTTACTTGATGCACTTTTAGAAATCTCCGACAGTGACCCGCTTCTG
CGATATTATGTGGATTCTGCGACACATGAAATCATACTTTCTTTCTTAGGGAAAGTACAA
ATGGAAGTGACTTGTGCTCTGCTGCAAGAAAAGTATCATGTGGAGATAGAAATAAAAGAG
CCTACAGTCATTTATATGGAAAGACCGTTAAAAAAAGCAGAGTATACCATTCACATCGAA
GTTCCACCGAATCCTTTCTGGGCTTCCATTGGTCTATCTGTAGCACCGCTTCCATTAGGG
AGCGGAGTACAGTATGAGAGCTCGGTTTCTCTTGGATACTTAAATCAATCGTTTCAAAAT
GCAGTTATGGAGGGGATACGCTATGGCTGTGAACAAGGATTGTATGGTTGGAATGTGACG
GACTGTAAAATCTGTTTTAAGTATGGCTTATACTATAGCCCTGTTAGTACCCCAGCAGAT
TTTCGGATGCTTGCTCCTATTGTATTGGAACAAGTCTTAAAAAAAGCTGGAACAGAATTG
TTAGAGCCATATCTTAGTTTTAAAATTTATGCGCCACAGGAATATCTTTCACGAGCATAC
AACGATGCTCCTAAATATTGTGCGAACATCGTAGACACTCAATTGAAAAATAATGAGGTC
ATTCTTAGTGGAGAAATCCCTGCTCGGTGTATTCAAAAATATCGTAGTGATTTAACTTTC
TTTACAAATGGACGTAGTGTTTGTTTAACAGAGTTAAAAGGGTACCATGTTACTACCGGT
GAACCTGTTTGCCAGCCCCGTCGTCCAAATAGTCGGATAGATAAAGTACGATATATGTTC
AATAAAATAACTTAG
>87771|ECDC_PT13_070|Neisseria_gonorrhoeae||Neisseria_gonorrhoeae:1-1935
ATGGAGGAAAATCACATGAAAATTATTAATATTGGAGTTTTAGCTCATGTTGATGCAGGA
AAAACTACCTTAACAGAAAGCTTATTATATAACAGTGGAGCGATTACAGAATTAGGAAGC
GTGGACAAAGGTACAACGAGGACGGATAATACGCTTTTAGAACGTCAGAGAGGAATTACA
ATTCAGACAGGAATAACCTCTTTTCAGTGGGAAAATACGAAGGTGAACATCATAGACACG
CCAGGACATATGGATTTCTTAGCAGAAGTATATCGTTCATTATCAGTTTTAGATGGGGCA
ATTCTACTGATTTCTGCAAAAGATGGCGTACAAGCACAAACTCGTATATTATTTCATGCA
CTTAGGAAAATGGGGATTCCCACAATCTTTTTTATCAATAAGATTGACCAAAATGGAATT
GATTTATCAACGGTTTATCAGGATATTAAAGAGAAACTTTCTGCCGAAATTGTAATCAAA
CAGAAGGTAGAACTGTATCCTAATATGTGTGTGACGAACTTTACCGAATCTGAACAATGG
GATATGGTAATAGAAGGAAATGATTACCTTTTGGAGAAATATACGTCTGGGAAATTATTG
GAAGCATTAGAACTCGAACAAGAGGAAAGCATAAGATTTCATAATTGTTCCCTGTTCCCT
GTTTATCACGGAAGTGCAAAAAACAATATAGGGATTGATAACCTTATAGAAGTGATTACG
AATAAATTTTATTCATCAACACATCGAGGTCAGTCTGAACTTTGCGGAAAAGTTTTCAAA
ATTGAGTATTCGGAAAAAAGACAGCGTCTTGCATATATACGTCTTTATAGTGGCGTACTG
CATTTGCGAGATCCGGTTAGAATATCGGAAAAGGAAAAAATAAAAATTACAGAAATGTAT
ACTTCAATAAATGGTGAATTATGTAAAATCGATAAGGCTTATTCCGGGGAAATTGTTATT
TTGCAGAATGAGTTTTTGAAGTTAAATAGTGTTCTTGGAGATACAAAGCTATTGCCACAG
AGAGAGAGAATTGAAAATCCCCTCCCTCTGCTGCAAACGACTGTTGAACCGAGCAAACCT
CAACAAAGGGAAATGTTACTTGATGCACTTTTAGAAATCTCCGACAGTGACCCGCTTCTG
CGATATTATGTGGATTCTGCGACACATGAAATCATACTTTCTTTCTTAGGGAAAGTACAA
ATGGAAGTGACTTGTGCTCTGCTGCAAGAAAAGTATCATGTGGAGATAGAAATAAAAGAG
CCTACAGTCATTTATATGGAAAGACCGTTAAAAAAAGCAGAGTATACCATTCACATCGAA
GTTCCACCGAATCCTTTCTGGGCTTCCATTGGTCTATCTGTAGCACCGCTTCCATTAGGG
AGCGGAGTACAGTATGAGAGCTCGGTTTCTCTTGGATACTTAAATCAATCGTTTCAAAAT
GCAGTTATGGAGGGGATACGCTATGGCTGTGAACAAGGATTGTATGGTTGGAATGTGACG
GACTGTAAAATCTGTTTTAAGTATGGCTTATACTATAGCCCTGTTAGTACCCCAGCAGAT
TTTCGGATGCTTGCTCCTATTGTATTGGAACAAGTCTTAAAAAAAGCTGGAACAGAATTG
TTAGAGCCATATCTTAGTTTTAAAATTTATGCGCCACAGGAATATCTTTCACGAGCATAC
AACGATGCTCCTAAATATTGTGCGAACATCGTAGACACTCAATTGAAAAATAATGAGGTC
ATTCTTAGTGGAGAAATCCCTGCTCGGTGTATTCAAAAATATCGTAGTGATTTAACTTTC
TTTACAAATGGACGTAGTGTTTGTTTAACAGAGTTAAAAGGGTACCATGTTACTACCGGT
GAACCTGTTTGCCAGCCCCGTCGTCCAAATAGTCGGATAGATAAAGTACGATATATGTTC
AATAAAATAACTTAG
>87780|ECDC_PT13_080|Neisseria_gonorrhoeae||Neisseria_gonorrhoeae:1-1935
ATGGAGGAAAATCACATGAAAATTATTAATATTGGAGTTTTAGCTCATGTTGATGCAGGA
AAAACTACCTTAACAGAAAGCTTATTATATAACAGTGGAGCGATTACAGAATTAGGAAGC
GTGGACAAAGGTACAACGAGGACGGATAATACGCTTTTAGAACGTCAGAGAGGAATTACA
ATTCAGACAGGAATAACCTCTTTTCAGTGGGAAAATACGAAGGTGAACATCATAGACACG
CCAGGACATATGGATTTCTTAGCAGAAGTATATCGTTCATTATCAGTTTTAGATGGGGCA
ATTCTACTGATTTCTGCAAAAGATGGCGTACAAGCACAAACTCGTATATTATTTCATGCA
CTTAGGAAAATGGGGATTCCCACAATCTTTTTTATCAATAAGATTGACCAAAATGGAATT
GATTTATCAACGGTTTATCAGGATATTAAAGAGAAACTTTCTGCCGAAATTGTAATCAAA
CAGAAGGTAGAACTGTATCCTAATATGTGTGTGACGAACTTTACCGAATCTGAACAATGG
GATATGGTAATAGAAGGAAATGATTACCTTTTGGAGAAATATACGTCTGGGAAATTATTG
GAAGCATTAGAACTCGAACAAGAGGAAAGCATAAGATTTCATAATTGTTCCCTGTTCCCT
GTTTATCACGGAAGTGCAAAAAACAATATAGGGATTGATAACCTTATAGAAGTGATTACG
AATAAATTTTATTCATCAACACATCGAGGTCAGTCTGAACTTTGCGGAAAAGTTTTCAAA
ATTGAGTATTCGGAAAAAAGACAGCGTCTTGCATATATACGTCTTTATAGTGGCGTACTG
CATTTGCGAGATCCGGTTAGAATATCGGAAAAGGAAAAAATAAAAATTACAGAAATGTAT
ACTTCAATAAATGGTGAATTATGTAAAATCGATAAGGCTTATTCCGGGGAAATTGTTATT
TTGCAGAATGAGTTTTTGAAGTTAAATAGTGTTCTTGGAGATACAAAGCTATTGCCACAG
AGAGAGAGAATTGAAAATCCCCTCCCTCTGCTGCAAACGACTGTTGAACCGAGCAAACCT
CAACAAAGGGAAATGTTACTTGATGCACTTTTAGAAATCTCCGACAGTGACCCGCTTCTG
CGATATTATGTGGATTCTGCGACACATGAAATCATACTTTCTTTCTTAGGGAAAGTACAA
ATGGAAGTGACTTGTGCTCTGCTGCAAGAAAAGTATCATGTGGAGATAGAAATAAAAGAG
CCTACAGTCATTTATATGGAAAGACCGTTAAAAAAAGCAGAGTATACCATTCACATCGAA
GTTCCACCGAATCCTTTCTGGGCTTCCATTGGTCTATCTGTAGCACCGCTTCCATTAGGG
AGCGGAGTACAGTATGAGAGCTCGGTTTCTCTTGGATACTTAAATCAATCGTTTCAAAAT
GCAGTTATGGAGGGGATACGCTATGGCTGTGAACAAGGATTGTATGGTTGGAATGTGACG
GACTGTAAAATCTGTTTTAAGTATGGCTTATACTATAGCCCTGTTAGTACCCCAGCAGAT
TTTCGGATGCTTGCTCCTATTGTATTGGAACAAGTCTTAAAAAAAGCTGGAACAGAATTG
TTAGAGCCATATCTTAGTTTTAAAATTTATGCGCCACAGGAATATCTTTCACGAGCATAC
AACGATGCTCCTAAATATTGTGCGAACATCGTAGACACTCAATTGAAAAATAATGAGGTC
ATTCTTAGTGGAGAAATCCCTGCTCGGTGTATTCAAAAATATCGTAGTGATTTAACTTTC
TTTACAAATGGACGTAGTGTTTGTTTAACAGAGTTAAAAGGGTACCATGTTACTACCGGT
GAACCTGTTTGCCAGCCCCGTCGTCCAAATAGTCGGATAGATAAAGTACGATATATGTTC
AATAAAATAACTTAG
>87789|ECDC_PT13_089|Neisseria_gonorrhoeae||Neisseria_gonorrhoeae:1-1935
ATGGAGGAAAATCACATGAAAATTATTAATATTGGAGTTTTAGCTCATGTTGATGCAGGA
AAAACTACCTTAACAGAAAGCTTATTATATAACAGTGGAGCGATTACAGAATTAGGAAGC
GTGGACAAAGGTACAACGAGGACGGATAATACGCTTTTAGAACGTCAGAGAGGAATTACA
ATTCAGACAGGAATAACCTCTTTTCAGTGGGAAAATACGAAGGTGAACATCATAGACACG
CCAGGACATATGGATTTCTTAGCAGAAGTATATCGTTCATTATCAGTTTTAGATGGGGCA
ATTCTACTGATTTCTGCAAAAGATGGCGTACAAGCACAAACTCGTATATTATTTCATGCA
CTTAGGAAAATGGGGATTCCCACAATCTTTTTTATCAATAAGATTGACCAAAATGGAATT
GATTTATCAACGGTTTATCAGGATATTAAAGAGAAACTTTCTGCCGAAATTGTAATCAAA
CAGAAGGTAGAACTGTATCCTAATATGTGTGTGACGAACTTTACCGAATCTGAACAATGG
GATATGGTAATAGAAGGAAATGATTACCTTTTGGAGAAATATACGTCTGGGAAATTATTG
GAAGCATTAGAACTCGAACAAGAGGAAAGCATAAGATTTCATAATTGTTCCCTGTTCCCT
GTTTATCACGGAAGTGCAAAAAACAATATAGGGATTGATAACCTTATAGAAGTGATTACG
AATAAATTTTATTCATCAACACATCGAGGTCAGTCTGAACTTTGCGGAAAAGTTTTCAAA
ATTGAGTATTCGGAAAAAAGACAGCGTCTTGCATATATACGTCTTTATAGTGGCGTACTG
CATTTGCGAGATCCGGTTAGAATATCGGAAAAGGAAAAAATAAAAATTACAGAAATGTAT
ACTTCAATAAATGGTGAATTATGTAAAATCGATAAGGCTTATTCCGGGGAAATTGTTATT
TTGCAGAATGAGTTTTTGAAGTTAAATAGTGTTCTTGGAGATACAAAGCTATTGCCACAG
AGAGAGAGAATTGAAAATCCCCTCCCTCTGCTGCAAACGACTGTTGAACCGAGCAAACCT
CAACAAAGGGAAATGTTACTTGATGCACTTTTAGAAATCTCCGACAGTGACCCGCTTCTG
CGATATTATGTGGATTCTGCGACACATGAAATCATACTTTCTTTCTTAGGGAAAGTACAA
ATGGAAGTGACTTGTGCTCTGCTGCAAGAAAAGTATCATGTGGAGATAGAAATAAAAGAG
CCTACAGTCATTTATATGGAAAGACCGTTAAAAAAAGCAGAGTATACCATTCACATCGAA
GTTCCACCGAATCCTTTCTGGGCTTCCATTGGTCTATCTGTAGCACCGCTTCCATTAGGG
AGCGGAGTACAGTATGAGAGCTCGGTTTCTCTTGGATACTTAAATCAATCGTTTCAAAAT
GCAGTTATGGAGGGGATACGCTATGGCTGTGAACAAGGATTGTATGGTTGGAATGTGACG
GACTGTAAAATCTGTTTTAAGTATGGCTTATACTATAGCCCTGTTAGTACCCCAGCAGAT
TTTCGGATGCTTGCTCCTATTGTATTGGAACAAGTCTTAAAAAAAGCTGGAACAGAATTG
TTAGAGCCATATCTTAGTTTTAAAATTTATGCGCCACAGGAATATCTTTCACGAGCATAC
AACGATGCTCCTAAATATTGTGCGAACATCGTAGACACTCAATTGAAAAATAATGAGGTC
ATTCTTAGTGGAGAAATCCCTGCTCGGTGTATTCAAAAATATCGTAGTGATTTAACTTTC
TTTACAAATGGACGTAGTGTTTGTTTAACAGAGTTAAAAGGGTACCATGTTACTACCGGT
GAACCTGTTTGCCAGCCCCGTCGTCCAAATAGTCGGATAGATAAAGTACGATATATGTTC
AATAAAATAACTTAG
>87804|ECDC_PT13_105|Neisseria_gonorrhoeae||Neisseria_gonorrhoeae:1-1935
ATGGAGGAAAATCACATGAAAATTATTAATATTGGAGTTTTAGCTCATGTTGATGCAGGA
AAAACTACCTTAACAGAAAGCTTATTATATAACAGTGGAGCGATTACAGAATTAGGAAGC
GTGGACAAAGGTACAACGAGGACGGATAATACGCTTTTAGAACGTCAGAGAGGAATTACA
ATTCAGACAGGAATAACCTCTTTTCAGTGGGAAAATACGAAGGTGAACATCATAGACACG
CCAGGACATATGGATTTCTTAGCAGAAGTATATCGTTCATTATCAGTTTTAGATGGGGCA
ATTCTACTGATTTCTGCAAAAGATGGCGTACAAGCACAAACTCGTATATTATTTCATGCA
CTTAGGAAAATGGGGATTCCCACAATCTTTTTTATCAATAAGATTGACCAAAATGGAATT
GATTTATCAACGGTTTATCAGGATATTAAAGAGAAACTTTCTGCCGAAATTGTAATCAAA
CAGAAGGTAGAACTGTATCCTAATATGTGTGTGACGAACTTTACCGAATCTGAACAATGG
GATATGGTAATAGAAGGAAATGATTACCTTTTGGAGAAATATACGTCTGGGAAATTATTG
GAAGCATTAGAACTCGAACAAGAGGAAAGCATAAGATTTCATAATTGTTCCCTGTTCCCT
GTTTATCACGGAAGTGCAAAAAACAATATAGGGATTGATAACCTTATAGAAGTGATTACG
AATAAATTTTATTCATCAACACATCGAGGTCAGTCTGAACTTTGCGGAAAAGTTTTCAAA
ATTGAGTATTCGGAAAAAAGACAGCGTCTTGCATATATACGTCTTTATAGTGGCGTACTG
CATTTGCGAGATCCGGTTAGAATATCGGAAAAGGAAAAAATAAAAATTACAGAAATGTAT
ACTTCAATAAATGGTGAATTATGTAAAATCGATAAGGCTTATTCCGGGGAAATTGTTATT
TTGCAGAATGAGTTTTTGAAGTTAAATAGTGTTCTTGGAGATACAAAGCTATTGCCACAG
AGAGAGAGAATTGAAAATCCCCTCCCTCTGCTGCAAACGACTGTTGAACCGAGCAAACCT
CAACAAAGGGAAATGTTACTTGATGCACTTTTAGAAATCTCCGACAGTGACCCGCTTCTG
CGATATTATGTGGATTCTGCGACACATGAAATCATACTTTCTTTCTTAGGGAAAGTACAA
ATGGAAGTGACTTGTGCTCTGCTGCAAGAAAAGTATCATGTGGAGATAGAAATAAAAGAG
CCTACAGTCATTTATATGGAAAGACCGTTAAAAAAAGCAGAGTATACCATTCACATCGAA
GTTCCACCGAATCCTTTCTGGGCTTCCATTGGTCTATCTGTAGCACCGCTTCCATTAGGG
AGCGGAGTACAGTATGAGAGCTCGGTTTCTCTTGGATACTTAAATCAATCGTTTCAAAAT
GCAGTTATGGAGGGGATACGCTATGGCTGTGAACAAGGATTGTATGGTTGGAATGTGACG
GACTGTAAAATCTGTTTTAAGTATGGCTTATACTATAGCCCTGTTAGTACCCCAGCAGAT
TTTCGGATGCTTGCTCCTATTGTATTGGAACAAGTCTTAAAAAAAGCTGGAACAGAATTG
TTAGAGCCATATCTTAGTTTTAAAATTTATGCGCCACAGGAATATCTTTCACGAGCATAC
AACGATGCTCCTAAATATTGTGCGAACATCGTAGACACTCAATTGAAAAATAATGAGGTC
ATTCTTAGTGGAGAAATCCCTGCTCGGTGTATTCAAAAATATCGTAGTGATTTAACTTTC
TTTACAAATGGACGTAGTGTTTGTTTAACAGAGTTAAAAGGGTACCATGTTACTACCGGT
GAACCTGTTTGCCAGCCCCGTCGTCCAAATAGTCGGATAGATAAAGTACGATATATGTTC
AATAAAATAACTTAG
>87810|ECDC_PT13_111|Neisseria_gonorrhoeae||Neisseria_gonorrhoeae:1-1935
ATGGAGGAAAATCACATGAAAATTATTAATATTGGAGTTTTAGCTCATGTTGATGCAGGA
AAAACTACCTTAACAGAAAGCTTATTATATAACAGTGGAGCGATTACAGAATTAGGAAGC
GTGGACAAAGGTACAACGAGGACGGATAATACGCTTTTAGAACGTCAGAGAGGAATTACA
ATTCAGACAGGAATAACCTCTTTTCAGTGGGAAAATACGAAGGTGAACATCATAGACACG
CCAGGACATATGGATTTCTTAGCAGAAGTATATCGTTCATTATCAGTTTTAGATGGGGCA
ATTCTACTGATTTCTGCAAAAGATGGCGTACAAGCACAAACTCGTATATTATTTCATGCA
CTTAGGAAAATGGGGATTCCCACAATCTTTTTTATCAATAAGATTGACCAAAATGGAATT
GATTTATCAACGGTTTATCAGGATATTAAAGAGAAACTTTCTGCCGAAATTGTAATCAAA
CAGAAGGTAGAACTGTATCCTAATATGTGTGTGACGAACTTTACCGAATCTGAACAATGG
GATATGGTAATAGAAGGAAATGATTACCTTTTGGAGAAATATACGTCTGGGAAATTATTG
GAAGCATTAGAACTCGAACAAGAGGAAAGCATAAGATTTCATAATTGTTCCCTGTTCCCT
GTTTATCACGGAAGTGCAAAAAACAATATAGGGATTGATAACCTTATAGAAGTGATTACG
AATAAATTTTATTCATCAACACATCGAGGTCAGTCTGAACTTTGCGGAAAAGTTTTCAAA
ATTGAGTATTCGGAAAAAAGACAGCGTCTTGCATATATACGTCTTTATAGTGGCGTACTG
CATTTGCGAGATCCGGTTAGAATATCGGAAAAGGAAAAAATAAAAATTACAGAAATGTAT
ACTTCAATAAATGGTGAATTATGTAAAATCGATAAGGCTTATTCCGGGGAAATTGTTATT
TTGCAGAATGAGTTTTTGAAGTTAAATAGTGTTCTTGGAGATACAAAGCTATTGCCACAG
AGAGAGAGAATTGAAAATCCCCTCCCTCTGCTGCAAACGACTGTTGAACCGAGCAAACCT
CAACAAAGGGAAATGTTACTTGATGCACTTTTAGAAATCTCCGACAGTGACCCGCTTCTG
CGATATTATGTGGATTCTGCGACACATGAAATCATACTTTCTTTCTTAGGGAAAGTACAA
ATGGAAGTGACTTGTGCTCTGCTGCAAGAAAAGTATCATGTGGAGATAGAAATAAAAGAG
CCTACAGTCATTTATATGGAAAGACCGTTAAAAAAAGCAGAGTATACCATTCACATCGAA
GTTCCACCGAATCCTTTCTGGGCTTCCATTGGTCTATCTGTAGCACCGCTTCCATTAGGG
AGCGGAGTACAGTATGAGAGCTCGGTTTCTCTTGGATACTTAAATCAATCGTTTCAAAAT
GCAGTTATGGAGGGGATACGCTATGGCTGTGAACAAGGATTGTATGGTTGGAATGTGACG
GACTGTAAAATCTGTTTTAAGTATGGCTTATACTATAGCCCTGTTAGTACCCCAGCAGAT
TTTCGGATGCTTGCTCCTATTGTATTGGAACAAGTCTTAAAAAAAGCTGGAACAGAATTG
TTAGAGCCATATCTTAGTTTTAAAATTTATGCGCCACAGGAATATCTTTCACGAGCATAC
AACGATGCTCCTAAATATTGTGCGAACATCGTAGACACTCAATTGAAAAATAATGAGGTC
ATTCTTAGTGGAGAAATCCCTGCTCGGTGTATTCAAAAATATCGTAGTGATTTAACTTTC
TTTACAAATGGACGTAGTGTTTGTTTAACAGAGTTAAAAGGGTACCATGTTACTACCGGT
GAACCTGTTTGCCAGCCCCGTCGTCCAAATAGTCGGATAGATAAAGTACGATATATGTTC
AATAAAATAACTTAG
>87823|ECDC_RB13000574|Neisseria_gonorrhoeae||Neisseria_gonorrhoeae:1-1935
ATGGAGGAAAATCACATGAAAATTATTAATATTGGAGTTTTAGCTCATGTTGATGCAGGA
AAAACTACCTTAACAGAAAGCTTATTATATAACAGTGGAGCGATTACAGAATTAGGAAGC
GTGGACAAAGGTACAACGAGGACGGATAATACGCTTTTAGAACGTCAGAGAGGAATTACA
ATTCAGACAGGAATAACCTCTTTTCAGTGGGAAAATACGAAGGTGAACATCATAGACACG
CCAGGACATATGGATTTCTTAGCAGAAGTATATCGTTCATTATCAGTTTTAGATGGGGCA
ATTCTACTGATTTCTGCAAAAGATGGCGTACAAGCACAAACTCGTATATTATTTCATGCA
CTTAGGAAAATGGGGATTCCCACAATCTTTTTTATCAATAAGATTGACCAAAATGGAATT
GATTTATCAACGGTTTATCAGGATATTAAAGAGAAACTTTCTGCCGAAATTGTAATCAAA
CAGAAGGTAGAACTGTATCCTAATATGTGTGTGACGAACTTTACCGAATCTGAACAATGG
GATATGGTAATAGAAGGAAATGATTACCTTTTGGAGAAATATACGTCTGGGAAATTATTG
GAAGCATTAGAACTCGAACAAGAGGAAAGCATAAGATTTCATAATTGTTCCCTGTTCCCT
GTTTATCACGGAAGTGCAAAAAACAATATAGGGATTGATAACCTTATAGAAGTGATTACG
AATAAATTTTATTCATCAACACATCGAGGTCAGTCTGAACTTTGCGGAAAAGTTTTCAAA
ATTGAGTATTCGGAAAAAAGACAGCGTCTTGCATATATACGTCTTTATAGTGGCGTACTG
CATTTGCGAGATCCGGTTAGAATATCGGAAAAGGAAAAAATAAAAATTACAGAAATGTAT
ACTTCAATAAATGGTGAATTATGTAAAATCGATAAGGCTTATTCCGGGGAAATTGTTATT
TTGCAGAATGAGTTTTTGAAGTTAAATAGTGTTCTTGGAGATACAAAGCTATTGCCACAG
AGAGAGAGAATTGAAAATCCCCTCCCTCTGCTGCAAACGACTGTTGAACCGAGCAAACCT
CAACAAAGGGAAATGTTACTTGATGCACTTTTAGAAATCTCCGACAGTGACCCGCTTCTG
CGATATTATGTGGATTCTGCGACACATGAAATCATACTTTCTTTCTTAGGGAAAGTACAA
ATGGAAGTGACTTGTGCTCTGCTGCAAGAAAAGTATCATGTGGAGATAGAAATAAAAGAG
CCTACAGTCATTTATATGGAAAGACCGTTAAAAAAAGCAGAGTATACCATTCACATCGAA
GTTCCACCGAATCCTTTCTGGGCTTCCATTGGTCTATCTGTAGCACCGCTTCCATTAGGG
AGCGGAGTACAGTATGAGAGCTCGGTTTCTCTTGGATACTTAAATCAATCGTTTCAAAAT
GCAGTTATGGAGGGGATACGCTATGGCTGTGAACAAGGATTGTATGGTTGGAATGTGACG
GACTGTAAAATCTGTTTTAAGTATGGCTTATACTATAGCCCTGTTAGTACCCCAGCAGAT
TTTCGGATGCTTGCTCCTATTGTATTGGAACAAGTCTTAAAAAAAGCTGGAACAGAATTG
TTAGAGCCATATCTTAGTTTTAAAATTTATGCGCCACAGGAATATCTTTCACGAGCATAC
AACGATGCTCCTAAATATTGTGCGAACATCGTAGACACTCAATTGAAAAATAATGAGGTC
ATTCTTAGTGGAGAAATCCCTGCTCGGTGTATTCAAAAATATCGTAGTGATTTAACTTTC
TTTACAAATGGACGTAGTGTTTGTTTAACAGAGTTAAAAGGGTACCATGTTACTACCGGT
GAACCTGTTTGCCAGCCCCGTCGTCCAAATAGTCGGATAGATAAAGTACGATATATGTTC
AATAAAATAACTTAG
>87844|ECDC_RB13001585|Neisseria_gonorrhoeae||Neisseria_gonorrhoeae:1-1935
ATGGAGGAAAATCACATGAAAATTATTAATATTGGAGTTTTAGCTCATGTTGATGCAGGA
AAAACTACCTTAACAGAAAGCTTATTATATAACAGTGGAGCGATTACAGAATTAGGAAGC
GTGGACAAAGGTACAACGAGGACGGATAATACGCTTTTAGAACGTCAGAGAGGAATTACA
ATTCAGACAGGAATAACCTCTTTTCAGTGGGAAAATACGAAGGTGAACATCATAGACACG
CCAGGACATATGGATTTCTTAGCAGAAGTATATCGTTCATTATCAGTTTTAGATGGGGCA
ATTCTACTGATTTCTGCAAAAGATGGCGTACAAGCACAAACTCGTATATTATTTCATGCA
CTTAGGAAAATGGGGATTCCCACAATCTTTTTTATCAATAAGATTGACCAAAATGGAATT
GATTTATCAACGGTTTATCAGGATATTAAAGAGAAACTTTCTGCCGAAATTGTAATCAAA
CAGAAGGTAGAACTGTATCCTAATATGTGTGTGACGAACTTTACCGAATCTGAACAATGG
GATATGGTAATAGAAGGAAATGATTACCTTTTGGAGAAATATACGTCTGGGAAATTATTG
GAAGCATTAGAACTCGAACAAGAGGAAAGCATAAGATTTCATAATTGTTCCCTGTTCCCT
GTTTATCACGGAAGTGCAAAAAACAATATAGGGATTGATAACCTTATAGAAGTGATTACG
AATAAATTTTATTCATCAACACATCGAGGTCAGTCTGAACTTTGCGGAAAAGTTTTCAAA
ATTGAGTATTCGGAAAAAAGACAGCGTCTTGCATATATACGTCTTTATAGTGGCGTACTG
CATTTGCGAGATCCGGTTAGAATATCGGAAAAGGAAAAAATAAAAATTACAGAAATGTAT
ACTTCAATAAATGGTGAATTATGTAAAATCGATAAGGCTTATTCCGGGGAAATTGTTATT
TTGCAGAATGAGTTTTTGAAGTTAAATAGTGTTCTTGGAGATACAAAGCTATTGCCACAG
AGAGAGAGAATTGAAAATCCCCTCCCTCTGCTGCAAACGACTGTTGAACCGAGCAAACCT
CAACAAAGGGAAATGTTACTTGATGCACTTTTAGAAATCTCCGACAGTGACCCGCTTCTG
CGATATTATGTGGATTCTGCGACACATGAAATCATACTTTCTTTCTTAGGGAAAGTACAA
ATGGAAGTGACTTGTGCTCTGCTGCAAGAAAAGTATCATGTGGAGATAGAAATAAAAGAG
CCTACAGTCATTTATATGGAAAGACCGTTAAAAAAAGCAGAGTATACCATTCACATCGAA
GTTCCACCGAATCCTTTCTGGGCTTCCATTGGTCTATCTGTAGCACCGCTTCCATTAGGG
AGCGGAGTACAGTATGAGAGCTCGGTTTCTCTTGGATACTTAAATCAATCGTTTCAAAAT
GCAGTTATGGAGGGGATACGCTATGGCTGTGAACAAGGATTGTATGGTTGGAATGTGACG
GACTGTAAAATCTGTTTTAAGTATGGCTTATACTATAGCCCTGTTAGTACCCCAGCAGAT
TTTCGGATGCTTGCTCCTATTGTATTGGAACAAGTCTTAAAAAAAGCTGGAACAGAATTG
TTAGAGCCATATCTTAGTTTTAAAATTTATGCGCCACAGGAATATCTTTCACGAGCATAC
AACGATGCTCCTAAATATTGTGCGAACATCGTAGACACTCAATTGAAAAATAATGAGGTC
ATTCTTAGTGGAGAAATCCCTGCTCGGTGTATTCAAAAATATCGTAGTGATTTAACTTTC
TTTACAAATGGACGTAGTGTTTGTTTAACAGAGTTAAAAGGGTACCATGTTACTACCGGT
GAACCTGTTTGCCAGCCCCGTCGTCCAAATAGTCGGATAGATAAAGTACGATATATGTTC
AATAAAATAACTTAG
>87857|ECDC_RB13001957|Neisseria_gonorrhoeae||Neisseria_gonorrhoeae:1-1935
ATGGAGGAAAATCACATGAAAATTATTAATATTGGAGTTTTAGCTCATGTTGATGCAGGA
AAAACTACCTTAACAGAAAGCTTATTATATAACAGTGGAGCGATTACAGAATTAGGAAGC
GTGGACAAAGGTACAACGAGGACGGATAATACGCTTTTAGAACGTCAGAGAGGAATTACA
ATTCAGACAGGAATAACCTCTTTTCAGTGGGAAAATACGAAGGTGAACATCATAGACACG
CCAGGACATATGGATTTCTTAGCAGAAGTATATCGTTCATTATCAGTTTTAGATGGGGCA
ATTCTACTGATTTCTGCAAAAGATGGCGTACAAGCACAAACTCGTATATTATTTCATGCA
CTTAGGAAAATGGGGATTCCCACAATCTTTTTTATCAATAAGATTGACCAAAATGGAATT
GATTTATCAACGGTTTATCAGGATATTAAAGAGAAACTTTCTGCCGAAATTGTAATCAAA
CAGAAGGTAGAACTGTATCCTAATATGTGTGTGACGAACTTTACCGAATCTGAACAATGG
GATATGGTAATAGAAGGAAATGATTACCTTTTGGAGAAATATACGTCTGGGAAATTATTG
GAAGCATTAGAACTCGAACAAGAGGAAAGCATAAGATTTCATAATTGTTCCCTGTTCCCT
GTTTATCACGGAAGTGCAAAAAACAATATAGGGATTGATAACCTTATAGAAGTGATTACG
AATAAATTTTATTCATCAACACATCGAGGTCAGTCTGAACTTTGCGGAAAAGTTTTCAAA
ATTGAGTATTCGGAAAAAAGACAGCGTCTTGCATATATACGTCTTTATAGTGGCGTACTG
CATTTGCGAGATCCGGTTAGAATATCGGAAAAGGAAAAAATAAAAATTACAGAAATGTAT
ACTTCAATAAATGGTGAATTATGTAAAATCGATAAGGCTTATTCCGGGGAAATTGTTATT
TTGCAGAATGAGTTTTTGAAGTTAAATAGTGTTCTTGGAGATACAAAGCTATTGCCACAG
AGAGAGAGAATTGAAAATCCCCTCCCTCTGCTGCAAACGACTGTTGAACCGAGCAAACCT
CAACAAAGGGAAATGTTACTTGATGCACTTTTAGAAATCTCCGACAGTGACCCGCTTCTG
CGATATTATGTGGATTCTGCGACACATGAAATCATACTTTCTTTCTTAGGGAAAGTACAA
ATGGAAGTGACTTGTGCTCTGCTGCAAGAAAAGTATCATGTGGAGATAGAAATAAAAGAG
CCTACAGTCATTTATATGGAAAGACCGTTAAAAAAAGCAGAGTATACCATTCACATCGAA
GTTCCACCGAATCCTTTCTGGGCTTCCATTGGTCTATCTGTAGCACCGCTTCCATTAGGG
AGCGGAGTACAGTATGAGAGCTCGGTTTCTCTTGGATACTTAAATCAATCGTTTCAAAAT
GCAGTTATGGAGGGGATACGCTATGGCTGTGAACAAGGATTGTATGGTTGGAATGTGACG
GACTGTAAAATCTGTTTTAAGTATGGCTTATACTATAGCCCTGTTAGTACCCCAGCAGAT
TTTCGGATGCTTGCTCCTATTGTATTGGAACAAGTCTTAAAAAAAGCTGGAACAGAATTG
TTAGAGCCATATCTTAGTTTTAAAATTTATGCGCCACAGGAATATCTTTCACGAGCATAC
AACGATGCTCCTAAATATTGTGCGAACATCGTAGACACTCAATTGAAAAATAATGAGGTC
ATTCTTAGTGGAGAAATCCCTGCTCGGTGTATTCAAAAATATCGTAGTGATTTAACTTTC
TTTACAAATGGACGTAGTGTTTGTTTAACAGAGTTAAAAGGGTACCATGTTACTACCGGT
GAACCTGTTTGCCAGCCCCGTCGTCCAAATAGTCGGATAGATAAAGTACGATATATGTTC
AATAAAATAACTTAG
>87858|ECDC_RB13001958|Neisseria_gonorrhoeae||Neisseria_gonorrhoeae:1-1935
ATGGAGGAAAATCACATGAAAATTATTAATATTGGAGTTTTAGCTCATGTTGATGCAGGA
AAAACTACCTTAACAGAAAGCTTATTATATAACAGTGGAGCGATTACAGAATTAGGAAGC
GTGGACAAAGGTACAACGAGGACGGATAATACGCTTTTAGAACGTCAGAGAGGAATTACA
ATTCAGACAGGAATAACCTCTTTTCAGTGGGAAAATACGAAGGTGAACATCATAGACACG
CCAGGACATATGGATTTCTTAGCAGAAGTATATCGTTCATTATCAGTTTTAGATGGGGCA
ATTCTACTGATTTCTGCAAAAGATGGCGTACAAGCACAAACTCGTATATTATTTCATGCA
CTTAGGAAAATGGGGATTCCCACAATCTTTTTTATCAATAAGATTGACCAAAATGGAATT
GATTTATCAACGGTTTATCAGGATATTAAAGAGAAACTTTCTGCCGAAATTGTAATCAAA
CAGAAGGTAGAACTGTATCCTAATATGTGTGTGACGAACTTTACCGAATCTGAACAATGG
GATATGGTAATAGAAGGAAATGATTACCTTTTGGAGAAATATACGTCTGGGAAATTATTG
GAAGCATTAGAACTCGAACAAGAGGAAAGCATAAGATTTCATAATTGTTCCCTGTTCCCT
GTTTATCACGGAAGTGCAAAAAACAATATAGGGATTGATAACCTTATAGAAGTGATTACG
AATAAATTTTATTCATCAACACATCGAGGTCAGTCTGAACTTTGCGGAAAAGTTTTCAAA
ATTGAGTATTCGGAAAAAAGACAGCGTCTTGCATATATACGTCTTTATAGTGGCGTACTG
CATTTGCGAGATCCGGTTAGAATATCGGAAAAGGAAAAAATAAAAATTACAGAAATGTAT
ACTTCAATAAATGGTGAATTATGTAAAATCGATAAGGCTTATTCCGGGGAAATTGTTATT
TTGCAGAATGAGTTTTTGAAGTTAAATAGTGTTCTTGGAGATACAAAGCTATTGCCACAG
AGAGAGAGAATTGAAAATCCCCTCCCTCTGCTGCAAACGACTGTTGAACCGAGCAAACCT
CAACAAAGGGAAATGTTACTTGATGCACTTTTAGAAATCTCCGACAGTGACCCGCTTCTG
CGATATTATGTGGATTCTGCGACACATGAAATCATACTTTCTTTCTTAGGGAAAGTACAA
ATGGAAGTGACTTGTGCTCTGCTGCAAGAAAAGTATCATGTGGAGATAGAAATAAAAGAG
CCTACAGTCATTTATATGGAAAGACCGTTAAAAAAAGCAGAGTATACCATTCACATCGAA
GTTCCACCGAATCCTTTCTGGGCTTCCATTGGTCTATCTGTAGCACCGCTTCCATTAGGG
AGCGGAGTACAGTATGAGAGCTCGGTTTCTCTTGGATACTTAAATCAATCGTTTCAAAAT
GCAGTTATGGAGGGGATACGCTATGGCTGTGAACAAGGATTGTATGGTTGGAATGTGACG
GACTGTAAAATCTGTTTTAAGTATGGCTTATACTATAGCCCTGTTAGTACCCCAGCAGAT
TTTCGGATGCTTGCTCCTATTGTATTGGAACAAGTCTTAAAAAAAGCTGGAACAGAATTG
TTAGAGCCATATCTTAGTTTTAAAATTTATGCGCCACAGGAATATCTTTCACGAGCATAC
AACGATGCTCCTAAATATTGTGCGAACATCGTAGACACTCAATTGAAAAATAATGAGGTC
ATTCTTAGTGGAGAAATCCCTGCTCGGTGTATTCAAAAATATCGTAGTGATTTAACTTTC
TTTACAAATGGACGTAGTGTTTGTTTAACAGAGTTAAAAGGGTACCATGTTACTACCGGT
GAACCTGTTTGCCAGCCCCGTCGTCCAAATAGTCGGATAGATAAAGTACGATATATGTTC
AATAAAATAACTTAG
>87873|ECDC_RB13001976|Neisseria_gonorrhoeae||Neisseria_gonorrhoeae:1-1935
ATGGAGGAAAATCACATGAAAATTATTAATATTGGAGTTTTAGCTCATGTTGATGCAGGA
AAAACTACCTTAACAGAAAGCTTATTATATAACAGTGGAGCGATTACAGAATTAGGAAGC
GTGGACAAAGGTACAACGAGGACGGATAATACGCTTTTAGAACGTCAGAGAGGAATTACA
ATTCAGACAGGAATAACCTCTTTTCAGTGGGAAAATACGAAGGTGAACATCATAGACACG
CCAGGACATATGGATTTCTTAGCAGAAGTATATCGTTCATTATCAGTTTTAGATGGGGCA
ATTCTACTGATTTCTGCAAAAGATGGCGTACAAGCACAAACTCGTATATTATTTCATGCA
CTTAGGAAAATGGGGATTCCCACAATCTTTTTTATCAATAAGATTGACCAAAATGGAATT
GATTTATCAACGGTTTATCAGGATATTAAAGAGAAACTTTCTGCCGAAATTGTAATCAAA
CAGAAGGTAGAACTGTATCCTAATATGTGTGTGACGAACTTTACCGAATCTGAACAATGG
GATATGGTAATAGAAGGAAATGATTACCTTTTGGAGAAATATACGTCTGGGAAATTATTG
GAAGCATTAGAACTCGAACAAGAGGAAAGCATAAGATTTCATAATTGTTCCCTGTTCCCT
GTTTATCACGGAAGTGCAAAAAACAATATAGGGATTGATAACCTTATAGAAGTGATTACG
AATAAATTTTATTCATCAACACATCGAGGTCAGTCTGAACTTTGCGGAAAAGTTTTCAAA
ATTGAGTATTCGGAAAAAAGACAGCGTCTTGCATATATACGTCTTTATAGTGGCGTACTG
CATTTGCGAGATCCGGTTAGAATATCGGAAAAGGAAAAAATAAAAATTACAGAAATGTAT
ACTTCAATAAATGGTGAATTATGTAAAATCGATAAGGCTTATTCCGGGGAAATTGTTATT
TTGCAGAATGAGTTTTTGAAGTTAAATAGTGTTCTTGGAGATACAAAGCTATTGCCACAG
AGAGAGAGAATTGAAAATCCCCTCCCTCTGCTGCAAACGACTGTTGAACCGAGCAAACCT
CAACAAAGGGAAATGTTACTTGATGCACTTTTAGAAATCTCCGACAGTGACCCGCTTCTG
CGATATTATGTGGATTCTGCGACACATGAAATCATACTTTCTTTCTTAGGGAAAGTACAA
ATGGAAGTGACTTGTGCTCTGCTGCAAGAAAAGTATCATGTGGAGATAGAAATAAAAGAG
CCTACAGTCATTTATATGGAAAGACCGTTAAAAAAAGCAGAGTATACCATTCACATCGAA
GTTCCACCGAATCCTTTCTGGGCTTCCATTGGTCTATCTGTAGCACCGCTTCCATTAGGG
AGCGGAGTACAGTATGAGAGCTCGGTTTCTCTTGGATACTTAAATCAATCGTTTCAAAAT
GCAGTTATGGAGGGGATACGCTATGGCTGTGAACAAGGATTGTATGGTTGGAATGTGACG
GACTGTAAAATCTGTTTTAAGTATGGCTTATACTATAGCCCTGTTAGTACCCCAGCAGAT
TTTCGGATGCTTGCTCCTATTGTATTGGAACAAGTCTTAAAAAAAGCTGGAACAGAATTG
TTAGAGCCATATCTTAGTTTTAAAATTTATGCGCCACAGGAATATCTTTCACGAGCATAC
AACGATGCTCCTAAATATTGTGCGAACATCGTAGACACTCAATTGAAAAATAATGAGGTC
ATTCTTAGTGGAGAAATCCCTGCTCGGTGTATTCAAAAATATCGTAGTGATTTAACTTTC
TTTACAAATGGACGTAGTGTTTGTTTAACAGAGTTAAAAGGGTACCATGTTACTACCGGT
GAACCTGTTTGCCAGCCCCGTCGTCCAAATAGTCGGATAGATAAAGTACGATATATGTTC
AATAAAATAACTTAG
>87880|ECDC_RB13001985|Neisseria_gonorrhoeae||Neisseria_gonorrhoeae:1-1935
ATGGAGGAAAATCACATGAAAATTATTAATATTGGAGTTTTAGCTCATGTTGATGCAGGA
AAAACTACCTTAACAGAAAGCTTATTATATAACAGTGGAGCGATTACAGAATTAGGAAGC
GTGGACAAAGGTACAACGAGGACGGATAATACGCTTTTAGAACGTCAGAGAGGAATTACA
ATTCAGACAGGAATAACCTCTTTTCAGTGGGAAAATACGAAGGTGAACATCATAGACACG
CCAGGACATATGGATTTCTTAGCAGAAGTATATCGTTCATTATCAGTTTTAGATGGGGCA
ATTCTACTGATTTCTGCAAAAGATGGCGTACAAGCACAAACTCGTATATTATTTCATGCA
CTTAGGAAAATGGGGATTCCCACAATCTTTTTTATCAATAAGATTGACCAAAATGGAATT
GATTTATCAACGGTTTATCAGGATATTAAAGAGAAACTTTCTGCCGAAATTGTAATCAAA
CAGAAGGTAGAACTGTATCCTAATATGTGTGTGACGAACTTTACCGAATCTGAACAATGG
GATATGGTAATAGAAGGAAATGATTACCTTTTGGAGAAATATACGTCTGGGAAATTATTG
GAAGCATTAGAACTCGAACAAGAGGAAAGCATAAGATTTCATAATTGTTCCCTGTTCCCT
GTTTATCACGGAAGTGCAAAAAACAATATAGGGATTGATAACCTTATAGAAGTGATTACG
AATAAATTTTATTCATCAACACATCGAGGTCAGTCTGAACTTTGCGGAAAAGTTTTCAAA
ATTGAGTATTCGGAAAAAAGACAGCGTCTTGCATATATACGTCTTTATAGTGGCGTACTG
CATTTGCGAGATCCGGTTAGAATATCGGAAAAGGAAAAAATAAAAATTACAGAAATGTAT
ACTTCAATAAATGGTGAATTATGTAAAATCGATAAGGCTTATTCCGGGGAAATTGTTATT
TTGCAGAATGAGTTTTTGAAGTTAAATAGTGTTCTTGGAGATACAAAGCTATTGCCACAG
AGAGAGAGAATTGAAAATCCCCTCCCTCTGCTGCAAACGACTGTTGAACCGAGCAAACCT
CAACAAAGGGAAATGTTACTTGATGCACTTTTAGAAATCTCCGACAGTGACCCGCTTCTG
CGATATTATGTGGATTCTGCGACACATGAAATCATACTTTCTTTCTTAGGGAAAGTACAA
ATGGAAGTGACTTGTGCTCTGCTGCAAGAAAAGTATCATGTGGAGATAGAAATAAAAGAG
CCTACAGTCATTTATATGGAAAGACCGTTAAAAAAAGCAGAGTATACCATTCACATCGAA
GTTCCACCGAATCCTTTCTGGGCTTCCATTGGTCTATCTGTAGCACCGCTTCCATTAGGG
AGCGGAGTACAGTATGAGAGCTCGGTTTCTCTTGGATACTTAAATCAATCGTTTCAAAAT
GCAGTTATGGAGGGGATACGCTATGGCTGTGAACAAGGATTGTATGGTTGGAATGTGACG
GACTGTAAAATCTGTTTTAAGTATGGCTTATACTATAGCCCTGTTAGTACCCCAGCAGAT
TTTCGGATGCTTGCTCCTATTGTATTGGAACAAGTCTTAAAAAAAGCTGGAACAGAATTG
TTAGAGCCATATCTTAGTTTTAAAATTTATGCGCCACAGGAATATCTTTCACGAGCATAC
AACGATGCTCCTAAATATTGTGCGAACATCGTAGACACTCAATTGAAAAATAATGAGGTC
ATTCTTAGTGGAGAAATCCCTGCTCGGTGTATTCAAAAATATCGTAGTGATTTAACTTTC
TTTACAAATGGACGTAGTGTTTGTTTAACAGAGTTAAAAGGGTACCATGTTACTACCGGT
GAACCTGTTTGCCAGCCCCGTCGTCCAAATAGTCGGATAGATAAAGTACGATATATGTTC
AATAAAATAACTTAG
>87885|ECDC_RB13001991|Neisseria_gonorrhoeae||Neisseria_gonorrhoeae:1-1935
ATGGAGGAAAATCACATGAAAATTATTAATATTGGAGTTTTAGCTCATGTTGATGCAGGA
AAAACTACCTTAACAGAAAGCTTATTATATAACAGTGGAGCGATTACAGAATTAGGAAGC
GTGGACAAAGGTACAACGAGGACGGATAATACGCTTTTAGAACGTCAGAGAGGAATTACA
ATTCAGACAGGAATAACCTCTTTTCAGTGGGAAAATACGAAGGTGAACATCATAGACACG
CCAGGACATATGGATTTCTTAGCAGAAGTATATCGTTCATTATCAGTTTTAGATGGGGCA
ATTCTACTGATTTCTGCAAAAGATGGCGTACAAGCACAAACTCGTATATTATTTCATGCA
CTTAGGAAAATGGGGATTCCCACAATCTTTTTTATCAATAAGATTGACCAAAATGGAATT
GATTTATCAACGGTTTATCAGGATATTAAAGAGAAACTTTCTGCCGAAATTGTAATCAAA
CAGAAGGTAGAACTGTATCCTAATATGTGTGTGACGAACTTTACCGAATCTGAACAATGG
GATATGGTAATAGAAGGAAATGATTACCTTTTGGAGAAATATACGTCTGGGAAATTATTG
GAAGCATTAGAACTCGAACAAGAGGAAAGCATAAGATTTCATAATTGTTCCCTGTTCCCT
GTTTATCACGGAAGTGCAAAAAACAATATAGGGATTGATAACCTTATAGAAGTGATTACG
AATAAATTTTATTCATCAACACATCGAGGTCAGTCTGAACTTTGCGGAAAAGTTTTCAAA
ATTGAGTATTCGGAAAAAAGACAGCGTCTTGCATATATACGTCTTTATAGTGGCGTACTG
CATTTGCGAGATCCGGTTAGAATATCGGAAAAGGAAAAAATAAAAATTACAGAAATGTAT
ACTTCAATAAATGGTGAATTATGTAAAATCGATAAGGCTTATTCCGGGGAAATTGTTATT
TTGCAGAATGAGTTTTTGAAGTTAAATAGTGTTCTTGGAGATACAAAGCTATTGCCACAG
AGAGAGAGAATTGAAAATCCCCTCCCTCTGCTGCAAACGACTGTTGAACCGAGCAAACCT
CAACAAAGGGAAATGTTACTTGATGCACTTTTAGAAATCTCCGACAGTGACCCGCTTCTG
CGATATTATGTGGATTCTGCGACACATGAAATCATACTTTCTTTCTTAGGGAAAGTACAA
ATGGAAGTGACTTGTGCTCTGCTGCAAGAAAAGTATCATGTGGAGATAGAAATAAAAGAG
CCTACAGTCATTTATATGGAAAGACCGTTAAAAAAAGCAGAGTATACCATTCACATCGAA
GTTCCACCGAATCCTTTCTGGGCTTCCATTGGTCTATCTGTAGCACCGCTTCCATTAGGG
AGCGGAGTACAGTATGAGAGCTCGGTTTCTCTTGGATACTTAAATCAATCGTTTCAAAAT
GCAGTTATGGAGGGGATACGCTATGGCTGTGAACAAGGATTGTATGGTTGGAATGTGACG
GACTGTAAAATCTGTTTTAAGTATGGCTTATACTATAGCCCTGTTAGTACCCCAGCAGAT
TTTCGGATGCTTGCTCCTATTGTATTGGAACAAGTCTTAAAAAAAGCTGGAACAGAATTG
TTAGAGCCATATCTTAGTTTTAAAATTTATGCGCCACAGGAATATCTTTCACGAGCATAC
AACGATGCTCCTAAATATTGTGCGAACATCGTAGACACTCAATTGAAAAATAATGAGGTC
ATTCTTAGTGGAGAAATCCCTGCTCGGTGTATTCAAAAATATCGTAGTGATTTAACTTTC
TTTACAAATGGACGTAGTGTTTGTTTAACAGAGTTAAAAGGGTACCATGTTACTACCGGT
GAACCTGTTTGCCAGCCCCGTCGTCCAAATAGTCGGATAGATAAAGTACGATATATGTTC
AATAAAATAACTTAG
>87892|ECDC_RB13001998|Neisseria_gonorrhoeae||Neisseria_gonorrhoeae:1-1935
ATGGAGGAAAATCACATGAAAATTATTAATATTGGAGTTTTAGCTCATGTTGATGCAGGA
AAAACTACCTTAACAGAAAGCTTATTATATAACAGTGGAGCGATTACAGAATTAGGAAGC
GTGGACAAAGGTACAACGAGGACGGATAATACGCTTTTAGAACGTCAGAGAGGAATTACA
ATTCAGACAGGAATAACCTCTTTTCAGTGGGAAAATACGAAGGTGAACATCATAGACACG
CCAGGACATATGGATTTCTTAGCAGAAGTATATCGTTCATTATCAGTTTTAGATGGGGCA
ATTCTACTGATTTCTGCAAAAGATGGCGTACAAGCACAAACTCGTATATTATTTCATGCA
CTTAGGAAAATGGGGATTCCCACAATCTTTTTTATCAATAAGATTGACCAAAATGGAATT
GATTTATCAACGGTTTATCAGGATATTAAAGAGAAACTTTCTGCCGAAATTGTAATCAAA
CAGAAGGTAGAACTGTATCCTAATATGTGTGTGACGAACTTTACCGAATCTGAACAATGG
GATATGGTAATAGAAGGAAATGATTACCTTTTGGAGAAATATACGTCTGGGAAATTATTG
GAAGCATTAGAACTCGAACAAGAGGAAAGCATAAGATTTCATAATTGTTCCCTGTTCCCT
GTTTATCACGGAAGTGCAAAAAACAATATAGGGATTGATAACCTTATAGAAGTGATTACG
AATAAATTTTATTCATCAACACATCGAGGTCAGTCTGAACTTTGCGGAAAAGTTTTCAAA
ATTGAGTATTCGGAAAAAAGACAGCGTCTTGCATATATACGTCTTTATAGTGGCGTACTG
CATTTGCGAGATCCGGTTAGAATATCGGAAAAGGAAAAAATAAAAATTACAGAAATGTAT
ACTTCAATAAATGGTGAATTATGTAAAATCGATAAGGCTTATTCCGGGGAAATTGTTATT
TTGCAGAATGAGTTTTTGAAGTTAAATAGTGTTCTTGGAGATACAAAGCTATTGCCACAG
AGAGAGAGAATTGAAAATCCCCTCCCTCTGCTGCAAACGACTGTTGAACCGAGCAAACCT
CAACAAAGGGAAATGTTACTTGATGCACTTTTAGAAATCTCCGACAGTGACCCGCTTCTG
CGATATTATGTGGATTCTGCGACACATGAAATCATACTTTCTTTCTTAGGGAAAGTACAA
ATGGAAGTGACTTGTGCTCTGCTGCAAGAAAAGTATCATGTGGAGATAGAAATAAAAGAG
CCTACAGTCATTTATATGGAAAGACCGTTAAAAAAAGCAGAGTATACCATTCACATCGAA
GTTCCACCGAATCCTTTCTGGGCTTCCATTGGTCTATCTGTAGCACCGCTTCCATTAGGG
AGCGGAGTACAGTATGAGAGCTCGGTTTCTCTTGGATACTTAAATCAATCGTTTCAAAAT
GCAGTTATGGAGGGGATACGCTATGGCTGTGAACAAGGATTGTATGGTTGGAATGTGACG
GACTGTAAAATCTGTTTTAAGTATGGCTTATACTATAGCCCTGTTAGTACCCCAGCAGAT
TTTCGGATGCTTGCTCCTATTGTATTGGAACAAGTCTTAAAAAAAGCTGGAACAGAATTG
TTAGAGCCATATCTTAGTTTTAAAATTTATGCGCCACAGGAATATCTTTCACGAGCATAC
AACGATGCTCCTAAATATTGTGCGAACATCGTAGACACTCAATTGAAAAATAATGAGGTC
ATTCTTAGTGGAGAAATCCCTGCTCGGTGTATTCAAAAATATCGTAGTGATTTAACTTTC
TTTACAAATGGACGTAGTGTTTGTTTAACAGAGTTAAAAGGGTACCATGTTACTACCGGT
GAACCTGTTTGCCAGCCCCGTCGTCCAAATAGTCGGATAGATAAAGTACGATATATGTTC
AATAAAATAACTTAG
>87903|ECDC_RB13002150|Neisseria_gonorrhoeae||Neisseria_gonorrhoeae:1-1935
ATGGAGGAAAATCACATGAAAATTATTAATATTGGAGTTTTAGCTCATGTTGATGCAGGA
AAAACTACCTTAACAGAAAGCTTATTATATAACAGTGGAGCGATTACAGAATTAGGAAGC
GTGGACAAAGGTACAACGAGGACGGATAATACGCTTTTAGAACGTCAGAGAGGAATTACA
ATTCAGACAGGAATAACCTCTTTTCAGTGGGAAAATACGAAGGTGAACATCATAGACACG
CCAGGACATATGGATTTCTTAGCAGAAGTATATCGTTCATTATCAGTTTTAGATGGGGCA
ATTCTACTGATTTCTGCAAAAGATGGCGTACAAGCACAAACTCGTATATTATTTCATGCA
CTTAGGAAAATGGGGATTCCCACAATCTTTTTTATCAATAAGATTGACCAAAATGGAATT
GATTTATCAACGGTTTATCAGGATATTAAAGAGAAACTTTCTGCCGAAATTGTAATCAAA
CAGAAGGTAGAACTGTATCCTAATATGTGTGTGACGAACTTTACCGAATCTGAACAATGG
GATATGGTAATAGAAGGAAATGATTACCTTTTGGAGAAATATACGTCTGGGAAATTATTG
GAAGCATTAGAACTCGAACAAGAGGAAAGCATAAGATTTCATAATTGTTCCCTGTTCCCT
GTTTATCACGGAAGTGCAAAAAACAATATAGGGATTGATAACCTTATAGAAGTGATTACG
AATAAATTTTATTCATCAACACATCGAGGTCAGTCTGAACTTTGCGGAAAAGTTTTCAAA
ATTGAGTATTCGGAAAAAAGACAGCGTCTTGCATATATACGTCTTTATAGTGGCGTACTG
CATTTGCGAGATCCGGTTAGAATATCGGAAAAGGAAAAAATAAAAATTACAGAAATGTAT
ACTTCAATAAATGGTGAATTATGTAAAATCGATAAGGCTTATTCCGGGGAAATTGTTATT
TTGCAGAATGAGTTTTTGAAGTTAAATAGTGTTCTTGGAGATACAAAGCTATTGCCACAG
AGAGAGAGAATTGAAAATCCCCTCCCTCTGCTGCAAACGACTGTTGAACCGAGCAAACCT
CAACAAAGGGAAATGTTACTTGATGCACTTTTAGAAATCTCCGACAGTGACCCGCTTCTG
CGATATTATGTGGATTCTGCGACACATGAAATCATACTTTCTTTCTTAGGGAAAGTACAA
ATGGAAGTGACTTGTGCTCTGCTGCAAGAAAAGTATCATGTGGAGATAGAAATAAAAGAG
CCTACAGTCATTTATATGGAAAGACCGTTAAAAAAAGCAGAGTATACCATTCACATCGAA
GTTCCACCGAATCCTTTCTGGGCTTCCATTGGTCTATCTGTAGCACCGCTTCCATTAGGG
AGCGGAGTACAGTATGAGAGCTCGGTTTCTCTTGGATACTTAAATCAATCGTTTCAAAAT
GCAGTTATGGAGGGGATACGCTATGGCTGTGAACAAGGATTGTATGGTTGGAATGTGACG
GACTGTAAAATCTGTTTTAAGTATGGCTTATACTATAGCCCTGTTAGTACCCCAGCAGAT
TTTCGGATGCTTGCTCCTATTGTATTGGAACAAGTCTTAAAAAAAGCTGGAACAGAATTG
TTAGAGCCATATCTTAGTTTTAAAATTTATGCGCCACAGGAATATCTTTCACGAGCATAC
AACGATGCTCCTAAATATTGTGCGAACATCGTAGACACTCAATTGAAAAATAATGAGGTC
ATTCTTAGTGGAGAAATCCCTGCTCGGTGTATTCAAAAATATCGTAGTGATTTAACTTTC
TTTACAAATGGACGTAGTGTTTGTTTAACAGAGTTAAAAGGGTACCATGTTACTACCGGT
GAACCTGTTTGCCAGCCCCGTCGTCCAAATAGTCGGATAGATAAAGTACGATATATGTTC
AATAAAATAACTTAG
>87937|ECDC_SE13_067|Neisseria_gonorrhoeae||Neisseria_gonorrhoeae:1-1935
ATGGAGGAAAATCACATGAAAATTATTAATATTGGAGTTTTAGCTCATGTTGATGCAGGA
AAAACTACCTTAACAGAAAGCTTATTATATAACAGTGGAGCGATTACAGAATTAGGAAGC
GTGGACAAAGGTACAACGAGGACGGATAATACGCTTTTAGAACGTCAGAGAGGAATTACA
ATTCAGACAGGAATAACCTCTTTTCAGTGGGAAAATACGAAGGTGAACATCATAGACACG
CCAGGACATATGGATTTCTTAGCAGAAGTATATCGTTCATTATCAGTTTTAGATGGGGCA
ATTCTACTGATTTCTGCAAAAGATGGCGTACAAGCACAAACTCGTATATTATTTCATGCA
CTTAGGAAAATGGGGATTCCCACAATCTTTTTTATCAATAAGATTGACCAAAATGGAATT
GATTTATCAACGGTTTATCAGGATATTAAAGAGAAACTTTCTGCCGAAATTGTAATCAAA
CAGAAGGTAGAACTGTATCCTAATATGTGTGTGACGAACTTTACCGAATCTGAACAATGG
GATATGGTAATAGAAGGAAATGATTACCTTTTGGAGAAATATACGTCTGGGAAATTATTG
GAAGCATTAGAACTCGAACAAGAGGAAAGCATAAGATTTCATAATTGTTCCCTGTTCCCT
GTTTATCACGGAAGTGCAAAAAACAATATAGGGATTGATAACCTTATAGAAGTGATTACG
AATAAATTTTATTCATCAACACATCGAGGTCAGTCTGAACTTTGCGGAAAAGTTTTCAAA
ATTGAGTATTCGGAAAAAAGACAGCGTCTTGCATATATACGTCTTTATAGTGGCGTACTG
CATTTGCGAGATCCGGTTAGAATATCGGAAAAGGAAAAAATAAAAATTACAGAAATGTAT
ACTTCAATAAATGGTGAATTATGTAAAATCGATAAGGCTTATTCCGGGGAAATTGTTATT
TTGCAGAATGAGTTTTTGAAGTTAAATAGTGTTCTTGGAGATACAAAGCTATTGCCACAG
AGAGAGAGAATTGAAAATCCCCTCCCTCTGCTGCAAACGACTGTTGAACCGAGCAAACCT
CAACAAAGGGAAATGTTACTTGATGCACTTTTAGAAATCTCCGACAGTGACCCGCTTCTG
CGATATTATGTGGATTCTGCGACACATGAAATCATACTTTCTTTCTTAGGGAAAGTACAA
ATGGAAGTGACTTGTGCTCTGCTGCAAGAAAAGTATCATGTGGAGATAGAAATAAAAGAG
CCTACAGTCATTTATATGGAAAGACCGTTAAAAAAAGCAGAGTATACCATTCACATCGAA
GTTCCACCGAATCCTTTCTGGGCTTCCATTGGTCTATCTGTAGCACCGCTTCCATTAGGG
AGCGGAGTACAGTATGAGAGCTCGGTTTCTCTTGGATACTTAAATCAATCGTTTCAAAAT
GCAGTTATGGAGGGGATACGCTATGGCTGTGAACAAGGATTGTATGGTTGGAATGTGACG
GACTGTAAAATCTGTTTTAAGTATGGCTTATACTATAGCCCTGTTAGTACCCCAGCAGAT
TTTCGGATGCTTGCTCCTATTGTATTGGAACAAGTCTTAAAAAAAGCTGGAACAGAATTG
TTAGAGCCATATCTTAGTTTTAAAATTTATGCGCCACAGGAATATCTTTCACGAGCATAC
AACGATGCTCCTAAATATTGTGCGAACATCGTAGACACTCAATTGAAAAATAATGAGGTC
ATTCTTAGTGGAGAAATCCCTGCTCGGTGTATTCAAAAATATCGTAGTGATTTAACTTTC
TTTACAAATGGACGTAGTGTTTGTTTAACAGAGTTAAAAGGGTACCATGTTACTACCGGT
GAACCTGTTTGCCAGCCCCGTCGTCCAAATAGTCGGATAGATAAAGTACGATATATGTTC
AATAAAATAACTTAG
>87940|ECDC_SE13_070|Neisseria_gonorrhoeae||Neisseria_gonorrhoeae:1-1935
ATGGAGGAAAATCACATGAAAATTATTAATATTGGAGTTTTAGCTCATGTTGATGCAGGA
AAAACTACCTTAACAGAAAGCTTATTATATAACAGTGGAGCGATTACAGAATTAGGAAGC
GTGGACAAAGGTACAACGAGGACGGATAATACGCTTTTAGAACGTCAGAGAGGAATTACA
ATTCAGACAGGAATAACCTCTTTTCAGTGGGAAAATACGAAGGTGAACATCATAGACACG
CCAGGACATATGGATTTCTTAGCAGAAGTATATCGTTCATTATCAGTTTTAGATGGGGCA
ATTCTACTGATTTCTGCAAAAGATGGCGTACAAGCACAAACTCGTATATTATTTCATGCA
CTTAGGAAAATGGGGATTCCCACAATCTTTTTTATCAATAAGATTGACCAAAATGGAATT
GATTTATCAACGGTTTATCAGGATATTAAAGAGAAACTTTCTGCCGAAATTGTAATCAAA
CAGAAGGTAGAACTGTATCCTAATATGTGTGTGACGAACTTTACCGAATCTGAACAATGG
GATATGGTAATAGAAGGAAATGATTACCTTTTGGAGAAATATACGTCTGGGAAATTATTG
GAAGCATTAGAACTCGAACAAGAGGAAAGCATAAGATTTCATAATTGTTCCCTGTTCCCT
GTTTATCACGGAAGTGCAAAAAACAATATAGGGATTGATAACCTTATAGAAGTGATTACG
AATAAATTTTATTCATCAACACATCGAGGTCAGTCTGAACTTTGCGGAAAAGTTTTCAAA
ATTGAGTATTCGGAAAAAAGACAGCGTCTTGCATATATACGTCTTTATAGTGGCGTACTG
CATTTGCGAGATCCGGTTAGAATATCGGAAAAGGAAAAAATAAAAATTACAGAAATGTAT
ACTTCAATAAATGGTGAATTATGTAAAATCGATAAGGCTTATTCCGGGGAAATTGTTATT
TTGCAGAATGAGTTTTTGAAGTTAAATAGTGTTCTTGGAGATACAAAGCTATTGCCACAG
AGAGAGAGAATTGAAAATCCCCTCCCTCTGCTGCAAACGACTGTTGAACCGAGCAAACCT
CAACAAAGGGAAATGTTACTTGATGCACTTTTAGAAATCTCCGACAGTGACCCGCTTCTG
CGATATTATGTGGATTCTGCGACACATGAAATCATACTTTCTTTCTTAGGGAAAGTACAA
ATGGAAGTGACTTGTGCTCTGCTGCAAGAAAAGTATCATGTGGAGATAGAAATAAAAGAG
CCTACAGTCATTTATATGGAAAGACCGTTAAAAAAAGCAGAGTATACCATTCACATCGAA
GTTCCACCGAATCCTTTCTGGGCTTCCATTGGTCTATCTGTAGCACCGCTTCCATTAGGG
AGCGGAGTACAGTATGAGAGCTCGGTTTCTCTTGGATACTTAAATCAATCGTTTCAAAAT
GCAGTTATGGAGGGGATACGCTATGGCTGTGAACAAGGATTGTATGGTTGGAATGTGACG
GACTGTAAAATCTGTTTTAAGTATGGCTTATACTATAGCCCTGTTAGTACCCCAGCAGAT
TTTCGGATGCTTGCTCCTATTGTATTGGAACAAGTCTTAAAAAAAGCTGGAACAGAATTG
TTAGAGCCATATCTTAGTTTTAAAATTTATGCGCCACAGGAATATCTTTCACGAGCATAC
AACGATGCTCCTAAATATTGTGCGAACATCGTAGACACTCAATTGAAAAATAATGAGGTC
ATTCTTAGTGGAGAAATCCCTGCTCGGTGTATTCAAAAATATCGTAGTGATTTAACTTTC
TTTACAAATGGACGTAGTGTTTGTTTAACAGAGTTAAAAGGGTACCATGTTACTACCGGT
GAACCTGTTTGCCAGCCCCGTCGTCCAAATAGTCGGATAGATAAAGTACGATATATGTTC
AATAAAATAACTTAG
>87973|ECDC_SI13_022|Neisseria_gonorrhoeae||Neisseria_gonorrhoeae:1-1935
ATGGAGGAAAATCACATGAAAATTATTAATATTGGAGTTTTAGCTCATGTTGATGCAGGA
AAAACTACCTTAACAGAAAGCTTATTATATAACAGTGGAGCGATTACAGAATTAGGAAGC
GTGGACAAAGGTACAACGAGGACGGATAATACGCTTTTAGAACGTCAGAGAGGAATTACA
ATTCAGACAGGAATAACCTCTTTTCAGTGGGAAAATACGAAGGTGAACATCATAGACACG
CCAGGACATATGGATTTCTTAGCAGAAGTATATCGTTCATTATCAGTTTTAGATGGGGCA
ATTCTACTGATTTCTGCAAAAGATGGCGTACAAGCACAAACTCGTATATTATTTCATGCA
CTTAGGAAAATGGGGATTCCCACAATCTTTTTTATCAATAAGATTGACCAAAATGGAATT
GATTTATCAACGGTTTATCAGGATATTAAAGAGAAACTTTCTGCCGAAATTGTAATCAAA
CAGAAGGTAGAACTGTATCCTAATATGTGTGTGACGAACTTTACCGAATCTGAACAATGG
GATATGGTAATAGAAGGAAATGATTACCTTTTGGAGAAATATACGTCTGGGAAATTATTG
GAAGCATTAGAACTCGAACAAGAGGAAAGCATAAGATTTCATAATTGTTCCCTGTTCCCT
GTTTATCACGGAAGTGCAAAAAACAATATAGGGATTGATAACCTTATAGAAGTGATTACG
AATAAATTTTATTCATCAACACATCGAGGTCAGTCTGAACTTTGCGGAAAAGTTTTCAAA
ATTGAGTATTCGGAAAAAAGACAGCGTCTTGCATATATACGTCTTTATAGTGGCGTACTG
CATTTGCGAGATCCGGTTAGAATATCGGAAAAGGAAAAAATAAAAATTACAGAAATGTAT
ACTTCAATAAATGGTGAATTATGTAAAATCGATAAGGCTTATTCCGGGGAAATTGTTATT
TTGCAGAATGAGTTTTTGAAGTTAAATAGTGTTCTTGGAGATACAAAGCTATTGCCACAG
AGAGAGAGAATTGAAAATCCCCTCCCTCTGCTGCAAACGACTGTTGAACCGAGCAAACCT
CAACAAAGGGAAATGTTACTTGATGCACTTTTAGAAATCTCCGACAGTGACCCGCTTCTG
CGATATTATGTGGATTCTGCGACACATGAAATCATACTTTCTTTCTTAGGGAAAGTACAA
ATGGAAGTGACTTGTGCTCTGCTGCAAGAAAAGTATCATGTGGAGATAGAAATAAAAGAG
CCTACAGTCATTTATATGGAAAGACCGTTAAAAAAAGCAGAGTATACCATTCACATCGAA
GTTCCACCGAATCCTTTCTGGGCTTCCATTGGTCTATCTGTAGCACCGCTTCCATTAGGG
AGCGGAGTACAGTATGAGAGCTCGGTTTCTCTTGGATACTTAAATCAATCGTTTCAAAAT
GCAGTTATGGAGGGGATACGCTATGGCTGTGAACAAGGATTGTATGGTTGGAATGTGACG
GACTGTAAAATCTGTTTTAAGTATGGCTTATACTATAGCCCTGTTAGTACCCCAGCAGAT
TTTCGGATGCTTGCTCCTATTGTATTGGAACAAGTCTTAAAAAAAGCTGGAACAGAATTG
TTAGAGCCATATCTTAGTTTTAAAATTTATGCGCCACAGGAATATCTTTCACGAGCATAC
AACGATGCTCCTAAATATTGTGCGAACATCGTAGACACTCAATTGAAAAATAATGAGGTC
ATTCTTAGTGGAGAAATCCCTGCTCGGTGTATTCAAAAATATCGTAGTGATTTAACTTTC
TTTACAAATGGACGTAGTGTTTGTTTAACAGAGTTAAAAGGGTACCATGTTACTACCGGT
GAACCTGTTTGCCAGCCCCGTCGTCCAAATAGTCGGATAGATAAAGTACGATATATGTTC
AATAAAATAACTTAG
>87974|ECDC_SI13_023|Neisseria_gonorrhoeae||Neisseria_gonorrhoeae:1-1935
ATGGAGGAAAATCACATGAAAATTATTAATATTGGAGTTTTAGCTCATGTTGATGCAGGA
AAAACTACCTTAACAGAAAGCTTATTATATAACAGTGGAGCGATTACAGAATTAGGAAGC
GTGGACAAAGGTACAACGAGGACGGATAATACGCTTTTAGAACGTCAGAGAGGAATTACA
ATTCAGACAGGAATAACCTCTTTTCAGTGGGAAAATACGAAGGTGAACATCATAGACACG
CCAGGACATATGGATTTCTTAGCAGAAGTATATCGTTCATTATCAGTTTTAGATGGGGCA
ATTCTACTGATTTCTGCAAAAGATGGCGTACAAGCACAAACTCGTATATTATTTCATGCA
CTTAGGAAAATGGGGATTCCCACAATCTTTTTTATCAATAAGATTGACCAAAATGGAATT
GATTTATCAACGGTTTATCAGGATATTAAAGAGAAACTTTCTGCCGAAATTGTAATCAAA
CAGAAGGTAGAACTGTATCCTAATATGTGTGTGACGAACTTTACCGAATCTGAACAATGG
GATATGGTAATAGAAGGAAATGATTACCTTTTGGAGAAATATACGTCTGGGAAATTATTG
GAAGCATTAGAACTCGAACAAGAGGAAAGCATAAGATTTCATAATTGTTCCCTGTTCCCT
GTTTATCACGGAAGTGCAAAAAACAATATAGGGATTGATAACCTTATAGAAGTGATTACG
AATAAATTTTATTCATCAACACATCGAGGTCAGTCTGAACTTTGCGGAAAAGTTTTCAAA
ATTGAGTATTCGGAAAAAAGACAGCGTCTTGCATATATACGTCTTTATAGTGGCGTACTG
CATTTGCGAGATCCGGTTAGAATATCGGAAAAGGAAAAAATAAAAATTACAGAAATGTAT
ACTTCAATAAATGGTGAATTATGTAAAATCGATAAGGCTTATTCCGGGGAAATTGTTATT
TTGCAGAATGAGTTTTTGAAGTTAAATAGTGTTCTTGGAGATACAAAGCTATTGCCACAG
AGAGAGAGAATTGAAAATCCCCTCCCTCTGCTGCAAACGACTGTTGAACCGAGCAAACCT
CAACAAAGGGAAATGTTACTTGATGCACTTTTAGAAATCTCCGACAGTGACCCGCTTCTG
CGATATTATGTGGATTCTGCGACACATGAAATCATACTTTCTTTCTTAGGGAAAGTACAA
ATGGAAGTGACTTGTGCTCTGCTGCAAGAAAAGTATCATGTGGAGATAGAAATAAAAGAG
CCTACAGTCATTTATATGGAAAGACCGTTAAAAAAAGCAGAGTATACCATTCACATCGAA
GTTCCACCGAATCCTTTCTGGGCTTCCATTGGTCTATCTGTAGCACCGCTTCCATTAGGG
AGCGGAGTACAGTATGAGAGCTCGGTTTCTCTTGGATACTTAAATCAATCGTTTCAAAAT
GCAGTTATGGAGGGGATACGCTATGGCTGTGAACAAGGATTGTATGGTTGGAATGTGACG
GACTGTAAAATCTGTTTTAAGTATGGCTTATACTATAGCCCTGTTAGTACCCCAGCAGAT
TTTCGGATGCTTGCTCCTATTGTATTGGAACAAGTCTTAAAAAAAGCTGGAACAGAATTG
TTAGAGCCATATCTTAGTTTTAAAATTTATGCGCCACAGGAATATCTTTCACGAGCATAC
AACGATGCTCCTAAATATTGTGCGAACATCGTAGACACTCAATTGAAAAATAATGAGGTC
ATTCTTAGTGGAGAAATCCCTGCTCGGTGTATTCAAAAATATCGTAGTGATTTAACTTTC
TTTACAAATGGACGTAGTGTTTGTTTAACAGAGTTAAAAGGGTACCATGTTACTACCGGT
GAACCTGTTTGCCAGCCCCGTCGTCCAAATAGTCGGATAGATAAAGTACGATATATGTTC
AATAAAATAACTTAG
>87980|ECDC_SI13_029|Neisseria_gonorrhoeae||:1-1935
ATGGAGGAAAATCACATGAAAATTATTAATATTGGAGTTTTAGCTCATGTTGATGCAGGA
AAAACTACCTTAACAGAAAGCTTATTATATAACAGTGGAGCGATTACAGAATTAGGAAGC
GTGGACAAAGGTACAACGAGGACGGATAATACGCTTTTAGAACGTCAGAGAGGAATTACA
ATTCAGACAGGAATAACCTCTTTTCAGTGGGAAAATACGAAGGTGAACATCATAGACACG
CCAGGACATATGGATTTCTTAGCAGAAGTATATCGTTCATTATCAGTTTTAGATGGGGCA
ATTCTACTGATTTCTGCAAAAGATGGCGTACAAGCACAAACTCGTATATTATTTCATGCA
CTTAGGAAAATGGGGATTCCCACAATCTTTTTTATCAATAAGATTGACCAAAATGGAATT
GATTTATCAACGGTTTATCAGGATATTAAAGAGAAACTTTCTGCCGAAATTGTAATCAAA
CAGAAGGTAGAACTGTATCCTAATATGTGTGTGACGAACTTTACCGAATCTGAACAATGG
GATATGGTAATAGAAGGAAATGATTACCTTTTGGAGAAATATACGTCTGGGAAATTATTG
GAAGCATTAGAACTCGAACAAGAGGAAAGCATAAGATTTCATAATTGTTCCCTGTTCCCT
GTTTATCACGGAAGTGCAAAAAACAATATAGGGATTGATAACCTTATAGAAGTGATTACG
AATAAATTTTATTCATCAACACATCGAGGTCAGTCTGAACTTTGCGGAAAAGTTTTCAAA
ATTGAGTATTCGGAAAAAAGACAGCGTCTTGCATATATACGTCTTTATAGTGGCGTACTG
CATTTGCGAGATCCGGTTAGAATATCGGAAAAGGAAAAAATAAAAATTACAGAAATGTAT
ACTTCAATAAATGGTGAATTATGTAAAATCGATAAGGCTTATTCCGGGGAAATTGTTATT
TTGCAGAATGAGTTTTTGAAGTTAAATAGTGTTCTTGGAGATACAAAGCTATTGCCACAG
AGAGAGAGAATTGAAAATCCCCTCCCTCTGCTGCAAACGACTGTTGAACCGAGCAAACCT
CAACAAAGGGAAATGTTACTTGATGCACTTTTAGAAATCTCCGACAGTGACCCGCTTCTG
CGATATTATGTGGATTCTGCGACACATGAAATCATACTTTCTTTCTTAGGGAAAGTACAA
ATGGAAGTGACTTGTGCTCTGCTGCAAGAAAAGTATCATGTGGAGATAGAAATAAAAGAG
CCTACAGTCATTTATATGGAAAGACCGTTAAAAAAAGCAGAGTATACCATTCACATCGAA
GTTCCACCGAATCCTTTCTGGGCTTCCATTGGTCTATCTGTAGCACCGCTTCCATTAGGG
AGCGGAGTACAGTATGAGAGCTCGGTTTCTCTTGGATACTTAAATCAATCGTTTCAAAAT
GCAGTTATGGAGGGGATACGCTATGGCTGTGAACAAGGATTGTATGGTTGGAATGTGACG
GACTGTAAAATCTGTTTTAAGTATGGCTTATACTATAGCCCTGTTAGTACCCCAGCAGAT
TTTCGGATGCTTGCTCCTATTGTATTGGAACAAGTCTTAAAAAAAGCTGGAACAGAATTG
TTAGAGCCATATCTTAGTTTTAAAATTTATGCGCCACAGGAATATCTTTCACGAGCATAC
AACGATGCTCCTAAATATTGTGCGAACATCGTAGACACTCAATTGAAAAATAATGAGGTC
ATTCTTAGTGGAGAAATCCCTGCTCGGTGTATTCAAAAATATCGTAGTGATTTAACTTTC
TTTACAAATGGACGTAGTGTTTGTTTAACAGAGTTAAAAGGGTACCATGTTACTACCGGT
GAACCTGTTTGCCAGCCCCGTCGTCCAAATAGTCGGATAGATAAAGTACGATATATGTTC
AATAAAATAACTTAG
>87991|ECDC_SI13_040|Neisseria_gonorrhoeae||Neisseria_gonorrhoeae:1-1935
ATGGAGGAAAATCACATGAAAATTATTAATATTGGAGTTTTAGCTCATGTTGATGCAGGA
AAAACTACCTTAACAGAAAGCTTATTATATAACAGTGGAGCGATTACAGAATTAGGAAGC
GTGGACAAAGGTACAACGAGGACGGATAATACGCTTTTAGAACGTCAGAGAGGAATTACA
ATTCAGACAGGAATAACCTCTTTTCAGTGGGAAAATACGAAGGTGAACATCATAGACACG
CCAGGACATATGGATTTCTTAGCAGAAGTATATCGTTCATTATCAGTTTTAGATGGGGCA
ATTCTACTGATTTCTGCAAAAGATGGCGTACAAGCACAAACTCGTATATTATTTCATGCA
CTTAGGAAAATGGGGATTCCCACAATCTTTTTTATCAATAAGATTGACCAAAATGGAATT
GATTTATCAACGGTTTATCAGGATATTAAAGAGAAACTTTCTGCCGAAATTGTAATCAAA
CAGAAGGTAGAACTGTATCCTAATATGTGTGTGACGAACTTTACCGAATCTGAACAATGG
GATATGGTAATAGAAGGAAATGATTACCTTTTGGAGAAATATACGTCTGGGAAATTATTG
GAAGCATTAGAACTCGAACAAGAGGAAAGCATAAGATTTCATAATTGTTCCCTGTTCCCT
GTTTATCACGGAAGTGCAAAAAACAATATAGGGATTGATAACCTTATAGAAGTGATTACG
AATAAATTTTATTCATCAACACATCGAGGTCAGTCTGAACTTTGCGGAAAAGTTTTCAAA
ATTGAGTATTCGGAAAAAAGACAGCGTCTTGCATATATACGTCTTTATAGTGGCGTACTG
CATTTGCGAGATCCGGTTAGAATATCGGAAAAGGAAAAAATAAAAATTACAGAAATGTAT
ACTTCAATAAATGGTGAATTATGTAAAATCGATAAGGCTTATTCCGGGGAAATTGTTATT
TTGCAGAATGAGTTTTTGAAGTTAAATAGTGTTCTTGGAGATACAAAGCTATTGCCACAG
AGAGAGAGAATTGAAAATCCCCTCCCTCTGCTGCAAACGACTGTTGAACCGAGCAAACCT
CAACAAAGGGAAATGTTACTTGATGCACTTTTAGAAATCTCCGACAGTGACCCGCTTCTG
CGATATTATGTGGATTCTGCGACACATGAAATCATACTTTCTTTCTTAGGGAAAGTACAA
ATGGAAGTGACTTGTGCTCTGCTGCAAGAAAAGTATCATGTGGAGATAGAAATAAAAGAG
CCTACAGTCATTTATATGGAAAGACCGTTAAAAAAAGCAGAGTATACCATTCACATCGAA
GTTCCACCGAATCCTTTCTGGGCTTCCATTGGTCTATCTGTAGCACCGCTTCCATTAGGG
AGCGGAGTACAGTATGAGAGCTCGGTTTCTCTTGGATACTTAAATCAATCGTTTCAAAAT
GCAGTTATGGAGGGGATACGCTATGGCTGTGAACAAGGATTGTATGGTTGGAATGTGACG
GACTGTAAAATCTGTTTTAAGTATGGCTTATACTATAGCCCTGTTAGTACCCCAGCAGAT
TTTCGGATGCTTGCTCCTATTGTATTGGAACAAGTCTTAAAAAAAGCTGGAACAGAATTG
TTAGAGCCATATCTTAGTTTTAAAATTTATGCGCCACAGGAATATCTTTCACGAGCATAC
AACGATGCTCCTAAATATTGTGCGAACATCGTAGACACTCAATTGAAAAATAATGAGGTC
ATTCTTAGTGGAGAAATCCCTGCTCGGTGTATTCAAAAATATCGTAGTGATTTAACTTTC
TTTACAAATGGACGTAGTGTTTGTTTAACAGAGTTAAAAGGGTACCATGTTACTACCGGT
GAACCTGTTTGCCAGCCCCGTCGTCCAAATAGTCGGATAGATAAAGTACGATATATGTTC
AATAAAATAACTTAG
>87993|ECDC_SI13_043|Neisseria_gonorrhoeae||Neisseria_gonorrhoeae:1-1935
ATGGAGGAAAATCACATGAAAATTATTAATATTGGAGTTTTAGCTCATGTTGATGCAGGA
AAAACTACCTTAACAGAAAGCTTATTATATAACAGTGGAGCGATTACAGAATTAGGAAGC
GTGGACAAAGGTACAACGAGGACGGATAATACGCTTTTAGAACGTCAGAGAGGAATTACA
ATTCAGACAGGAATAACCTCTTTTCAGTGGGAAAATACGAAGGTGAACATCATAGACACG
CCAGGACATATGGATTTCTTAGCAGAAGTATATCGTTCATTATCAGTTTTAGATGGGGCA
ATTCTACTGATTTCTGCAAAAGATGGCGTACAAGCACAAACTCGTATATTATTTCATGCA
CTTAGGAAAATGGGGATTCCCACAATCTTTTTTATCAATAAGATTGACCAAAATGGAATT
GATTTATCAACGGTTTATCAGGATATTAAAGAGAAACTTTCTGCCGAAATTGTAATCAAA
CAGAAGGTAGAACTGTATCCTAATATGTGTGTGACGAACTTTACCGAATCTGAACAATGG
GATATGGTAATAGAAGGAAATGATTACCTTTTGGAGAAATATACGTCTGGGAAATTATTG
GAAGCATTAGAACTCGAACAAGAGGAAAGCATAAGATTTCATAATTGTTCCCTGTTCCCT
GTTTATCACGGAAGTGCAAAAAACAATATAGGGATTGATAACCTTATAGAAGTGATTACG
AATAAATTTTATTCATCAACACATCGAGGTCAGTCTGAACTTTGCGGAAAAGTTTTCAAA
ATTGAGTATTCGGAAAAAAGACAGCGTCTTGCATATATACGTCTTTATAGTGGCGTACTG
CATTTGCGAGATCCGGTTAGAATATCGGAAAAGGAAAAAATAAAAATTACAGAAATGTAT
ACTTCAATAAATGGTGAATTATGTAAAATCGATAAGGCTTATTCCGGGGAAATTGTTATT
TTGCAGAATGAGTTTTTGAAGTTAAATAGTGTTCTTGGAGATACAAAGCTATTGCCACAG
AGAGAGAGAATTGAAAATCCCCTCCCTCTGCTGCAAACGACTGTTGAACCGAGCAAACCT
CAACAAAGGGAAATGTTACTTGATGCACTTTTAGAAATCTCCGACAGTGACCCGCTTCTG
CGATATTATGTGGATTCTGCGACACATGAAATCATACTTTCTTTCTTAGGGAAAGTACAA
ATGGAAGTGACTTGTGCTCTGCTGCAAGAAAAGTATCATGTGGAGATAGAAATAAAAGAG
CCTACAGTCATTTATATGGAAAGACCGTTAAAAAAAGCAGAGTATACCATTCACATCGAA
GTTCCACCGAATCCTTTCTGGGCTTCCATTGGTCTATCTGTAGCACCGCTTCCATTAGGG
AGCGGAGTACAGTATGAGAGCTCGGTTTCTCTTGGATACTTAAATCAATCGTTTCAAAAT
GCAGTTATGGAGGGGATACGCTATGGCTGTGAACAAGGATTGTATGGTTGGAATGTGACG
GACTGTAAAATCTGTTTTAAGTATGGCTTATACTATAGCCCTGTTAGTACCCCAGCAGAT
TTTCGGATGCTTGCTCCTATTGTATTGGAACAAGTCTTAAAAAAAGCTGGAACAGAATTG
TTAGAGCCATATCTTAGTTTTAAAATTTATGCGCCACAGGAATATCTTTCACGAGCATAC
AACGATGCTCCTAAATATTGTGCGAACATCGTAGACACTCAATTGAAAAATAATGAGGTC
ATTCTTAGTGGAGAAATCCCTGCTCGGTGTATTCAAAAATATCGTAGTGATTTAACTTTC
TTTACAAATGGACGTAGTGTTTGTTTAACAGAGTTAAAAGGGTACCATGTTACTACCGGT
GAACCTGTTTGCCAGCCCCGTCGTCCAAATAGTCGGATAGATAAAGTACGATATATGTTC
AATAAAATAACTTAG
>87999|ECDC_SI13_052|Neisseria_gonorrhoeae||Neisseria_gonorrhoeae:1-1935
ATGGAGGAAAATCACATGAAAATTATTAATATTGGAGTTTTAGCTCATGTTGATGCAGGA
AAAACTACCTTAACAGAAAGCTTATTATATAACAGTGGAGCGATTACAGAATTAGGAAGC
GTGGACAAAGGTACAACGAGGACGGATAATACGCTTTTAGAACGTCAGAGAGGAATTACA
ATTCAGACAGGAATAACCTCTTTTCAGTGGGAAAATACGAAGGTGAACATCATAGACACG
CCAGGACATATGGATTTCTTAGCAGAAGTATATCGTTCATTATCAGTTTTAGATGGGGCA
ATTCTACTGATTTCTGCAAAAGATGGCGTACAAGCACAAACTCGTATATTATTTCATGCA
CTTAGGAAAATGGGGATTCCCACAATCTTTTTTATCAATAAGATTGACCAAAATGGAATT
GATTTATCAACGGTTTATCAGGATATTAAAGAGAAACTTTCTGCCGAAATTGTAATCAAA
CAGAAGGTAGAACTGTATCCTAATATGTGTGTGACGAACTTTACCGAATCTGAACAATGG
GATATGGTAATAGAAGGAAATGATTACCTTTTGGAGAAATATACGTCTGGGAAATTATTG
GAAGCATTAGAACTCGAACAAGAGGAAAGCATAAGATTTCATAATTGTTCCCTGTTCCCT
GTTTATCACGGAAGTGCAAAAAACAATATAGGGATTGATAACCTTATAGAAGTGATTACG
AATAAATTTTATTCATCAACACATCGAGGTCAGTCTGAACTTTGCGGAAAAGTTTTCAAA
ATTGAGTATTCGGAAAAAAGACAGCGTCTTGCATATATACGTCTTTATAGTGGCGTACTG
CATTTGCGAGATCCGGTTAGAATATCGGAAAAGGAAAAAATAAAAATTACAGAAATGTAT
ACTTCAATAAATGGTGAATTATGTAAAATCGATAAGGCTTATTCCGGGGAAATTGTTATT
TTGCAGAATGAGTTTTTGAAGTTAAATAGTGTTCTTGGAGATACAAAGCTATTGCCACAG
AGAGAGAGAATTGAAAATCCCCTCCCTCTGCTGCAAACGACTGTTGAACCGAGCAAACCT
CAACAAAGGGAAATGTTACTTGATGCACTTTTAGAAATCTCCGACAGTGACCCGCTTCTG
CGATATTATGTGGATTCTGCGACACATGAAATCATACTTTCTTTCTTAGGGAAAGTACAA
ATGGAAGTGACTTGTGCTCTGCTGCAAGAAAAGTATCATGTGGAGATAGAAATAAAAGAG
CCTACAGTCATTTATATGGAAAGACCGTTAAAAAAAGCAGAGTATACCATTCACATCGAA
GTTCCACCGAATCCTTTCTGGGCTTCCATTGGTCTATCTGTAGCACCGCTTCCATTAGGG
AGCGGAGTACAGTATGAGAGCTCGGTTTCTCTTGGATACTTAAATCAATCGTTTCAAAAT
GCAGTTATGGAGGGGATACGCTATGGCTGTGAACAAGGATTGTATGGTTGGAATGTGACG
GACTGTAAAATCTGTTTTAAGTATGGCTTATACTATAGCCCTGTTAGTACCCCAGCAGAT
TTTCGGATGCTTGCTCCTATTGTATTGGAACAAGTCTTAAAAAAAGCTGGAACAGAATTG
TTAGAGCCATATCTTAGTTTTAAAATTTATGCGCCACAGGAATATCTTTCACGAGCATAC
AACGATGCTCCTAAATATTGTGCGAACATCGTAGACACTCAATTGAAAAATAATGAGGTC
ATTCTTAGTGGAGAAATCCCTGCTCGGTGTATTCAAAAATATCGTAGTGATTTAACTTTC
TTTACAAATGGACGTAGTGTTTGTTTAACAGAGTTAAAAGGGTACCATGTTACTACCGGT
GAACCTGTTTGCCAGCCCCGTCGTCCAAATAGTCGGATAGATAAAGTACGATATATGTTC
AATAAAATAACTTAG
>88001|ECDC_SI13_055|Neisseria_gonorrhoeae||Neisseria_gonorrhoeae:1-1935
ATGGAGGAAAATCACATGAAAATTATTAATATTGGAGTTTTAGCTCATGTTGATGCAGGA
AAAACTACCTTAACAGAAAGCTTATTATATAACAGTGGAGCGATTACAGAATTAGGAAGC
GTGGACAAAGGTACAACGAGGACGGATAATACGCTTTTAGAACGTCAGAGAGGAATTACA
ATTCAGACAGGAATAACCTCTTTTCAGTGGGAAAATACGAAGGTGAACATCATAGACACG
CCAGGACATATGGATTTCTTAGCAGAAGTATATCGTTCATTATCAGTTTTAGATGGGGCA
ATTCTACTGATTTCTGCAAAAGATGGCGTACAAGCACAAACTCGTATATTATTTCATGCA
CTTAGGAAAATGGGGATTCCCACAATCTTTTTTATCAATAAGATTGACCAAAATGGAATT
GATTTATCAACGGTTTATCAGGATATTAAAGAGAAACTTTCTGCCGAAATTGTAATCAAA
CAGAAGGTAGAACTGTATCCTAATATGTGTGTGACGAACTTTACCGAATCTGAACAATGG
GATATGGTAATAGAAGGAAATGATTACCTTTTGGAGAAATATACGTCTGGGAAATTATTG
GAAGCATTAGAACTCGAACAAGAGGAAAGCATAAGATTTCATAATTGTTCCCTGTTCCCT
GTTTATCACGGAAGTGCAAAAAACAATATAGGGATTGATAACCTTATAGAAGTGATTACG
AATAAATTTTATTCATCAACACATCGAGGTCAGTCTGAACTTTGCGGAAAAGTTTTCAAA
ATTGAGTATTCGGAAAAAAGACAGCGTCTTGCATATATACGTCTTTATAGTGGCGTACTG
CATTTGCGAGATCCGGTTAGAATATCGGAAAAGGAAAAAATAAAAATTACAGAAATGTAT
ACTTCAATAAATGGTGAATTATGTAAAATCGATAAGGCTTATTCCGGGGAAATTGTTATT
TTGCAGAATGAGTTTTTGAAGTTAAATAGTGTTCTTGGAGATACAAAGCTATTGCCACAG
AGAGAGAGAATTGAAAATCCCCTCCCTCTGCTGCAAACGACTGTTGAACCGAGCAAACCT
CAACAAAGGGAAATGTTACTTGATGCACTTTTAGAAATCTCCGACAGTGACCCGCTTCTG
CGATATTATGTGGATTCTGCGACACATGAAATCATACTTTCTTTCTTAGGGAAAGTACAA
ATGGAAGTGACTTGTGCTCTGCTGCAAGAAAAGTATCATGTGGAGATAGAAATAAAAGAG
CCTACAGTCATTTATATGGAAAGACCGTTAAAAAAAGCAGAGTATACCATTCACATCGAA
GTTCCACCGAATCCTTTCTGGGCTTCCATTGGTCTATCTGTAGCACCGCTTCCATTAGGG
AGCGGAGTACAGTATGAGAGCTCGGTTTCTCTTGGATACTTAAATCAATCGTTTCAAAAT
GCAGTTATGGAGGGGATACGCTATGGCTGTGAACAAGGATTGTATGGTTGGAATGTGACG
GACTGTAAAATCTGTTTTAAGTATGGCTTATACTATAGCCCTGTTAGTACCCCAGCAGAT
TTTCGGATGCTTGCTCCTATTGTATTGGAACAAGTCTTAAAAAAAGCTGGAACAGAATTG
TTAGAGCCATATCTTAGTTTTAAAATTTATGCGCCACAGGAATATCTTTCACGAGCATAC
AACGATGCTCCTAAATATTGTGCGAACATCGTAGACACTCAATTGAAAAATAATGAGGTC
ATTCTTAGTGGAGAAATCCCTGCTCGGTGTATTCAAAAATATCGTAGTGATTTAACTTTC
TTTACAAATGGACGTAGTGTTTGTTTAACAGAGTTAAAAGGGTACCATGTTACTACCGGT
GAACCTGTTTGCCAGCCCCGTCGTCCAAATAGTCGGATAGATAAAGTACGATATATGTTC
AATAAAATAACTTAG
>88067|ECDC_T2_ES005|Neisseria_gonorrhoeae||Neisseria_gonorrhoeae:1-1935
ATGGAGGAAAATCACATGAAAATTATTAATATTGGAGTTTTAGCTCATGTTGATGCAGGA
AAAACTACCTTAACAGAAAGCTTATTATATAACAGTGGAGCGATTACAGAATTAGGAAGC
GTGGACAAAGGTACAACGAGGACGGATAATACGCTTTTAGAACGTCAGAGAGGAATTACA
ATTCAGACAGGAATAACCTCTTTTCAGTGGGAAAATACGAAGGTGAACATCATAGACACG
CCAGGACATATGGATTTCTTAGCAGAAGTATATCGTTCATTATCAGTTTTAGATGGGGCA
ATTCTACTGATTTCTGCAAAAGATGGCGTACAAGCACAAACTCGTATATTATTTCATGCA
CTTAGGAAAATGGGGATTCCCACAATCTTTTTTATCAATAAGATTGACCAAAATGGAATT
GATTTATCAACGGTTTATCAGGATATTAAAGAGAAACTTTCTGCCGAAATTGTAATCAAA
CAGAAGGTAGAACTGTATCCTAATATGTGTGTGACGAACTTTACCGAATCTGAACAATGG
GATATGGTAATAGAAGGAAATGATTACCTTTTGGAGAAATATACGTCTGGGAAATTATTG
GAAGCATTAGAACTCGAACAAGAGGAAAGCATAAGATTTCATAATTGTTCCCTGTTCCCT
GTTTATCACGGAAGTGCAAAAAACAATATAGGGATTGATAACCTTATAGAAGTGATTACG
AATAAATTTTATTCATCAACACATCGAGGTCAGTCTGAACTTTGCGGAAAAGTTTTCAAA
ATTGAGTATTCGGAAAAAAGACAGCGTCTTGCATATATACGTCTTTATAGTGGCGTACTG
CATTTGCGAGATCCGGTTAGAATATCGGAAAAGGAAAAAATAAAAATTACAGAAATGTAT
ACTTCAATAAATGGTGAATTATGTAAAATCGATAAGGCTTATTCCGGGGAAATTGTTATT
TTGCAGAATGAGTTTTTGAAGTTAAATAGTGTTCTTGGAGATACAAAGCTATTGCCACAG
AGAGAGAGAATTGAAAATCCCCTCCCTCTGCTGCAAACGACTGTTGAACCGAGCAAACCT
CAACAAAGGGAAATGTTACTTGATGCACTTTTAGAAATCTCCGACAGTGACCCGCTTCTG
CGATATTATGTGGATTCTGCGACACATGAAATCATACTTTCTTTCTTAGGGAAAGTACAA
ATGGAAGTGACTTGTGCTCTGCTGCAAGAAAAGTATCATGTGGAGATAGAAATAAAAGAG
CCTACAGTCATTTATATGGAAAGACCGTTAAAAAAAGCAGAGTATACCATTCACATCGAA
GTTCCACCGAATCCTTTCTGGGCTTCCATTGGTCTATCTGTAGCACCGCTTCCATTAGGG
AGCGGAGTACAGTATGAGAGCTCGGTTTCTCTTGGATACTTAAATCAATCGTTTCAAAAT
GCAGTTATGGAGGGGATACGCTATGGCTGTGAACAAGGATTGTATGGTTGGAATGTGACG
GACTGTAAAATCTGTTTTAAGTATGGCTTATACTATAGCCCTGTTAGTACCCCAGCAGAT
TTTCGGATGCTTGCTCCTATTGTATTGGAACAAGTCTTAAAAAAAGCTGGAACAGAATTG
TTAGAGCCATATCTTAGTTTTAAAATTTATGCGCCACAGGAATATCTTTCACGAGCATAC
AACGATGCTCCTAAATATTGTGCGAACATCGTAGACACTCAATTGAAAAATAATGAGGTC
ATTCTTAGTGGAGAAATCCCTGCTCGGTGTATTCAAAAATATCGTAGTGATTTAACTTTC
TTTACAAATGGACGTAGTGTTTGTTTAACAGAGTTAAAAGGGTACCATGTTACTACCGGT
GAACCTGTTTGCCAGCCCCGTCGTCCAAATAGTCGGATAGATAAAGTACGATATATGTTC
AATAAAATAACTTAG
>88108|ECDC_T2_ES047|Neisseria_gonorrhoeae||Neisseria_gonorrhoeae:1-1935
ATGGAGGAAAATCACATGAAAATTATTAATATTGGAGTTTTAGCTCATGTTGATGCAGGA
AAAACTACCTTAACAGAAAGCTTATTATATAACAGTGGAGCGATTACAGAATTAGGAAGC
GTGGACAAAGGTACAACGAGGACGGATAATACGCTTTTAGAACGTCAGAGAGGAATTACA
ATTCAGACAGGAATAACCTCTTTTCAGTGGGAAAATACGAAGGTGAACATCATAGACACG
CCAGGACATATGGATTTCTTAGCAGAAGTATATCGTTCATTATCAGTTTTAGATGGGGCA
ATTCTACTGATTTCTGCAAAAGATGGCGTACAAGCACAAACTCGTATATTATTTCATGCA
CTTAGGAAAATGGGGATTCCCACAATCTTTTTTATCAATAAGATTGACCAAAATGGAATT
GATTTATCAACGGTTTATCAGGATATTAAAGAGAAACTTTCTGCCGAAATTGTAATCAAA
CAGAAGGTAGAACTGTATCCTAATATGTGTGTGACGAACTTTACCGAATCTGAACAATGG
GATATGGTAATAGAAGGAAATGATTACCTTTTGGAGAAATATACGTCTGGGAAATTATTG
GAAGCATTAGAACTCGAACAAGAGGAAAGCATAAGATTTCATAATTGTTCCCTGTTCCCT
GTTTATCACGGAAGTGCAAAAAACAATATAGGGATTGATAACCTTATAGAAGTGATTACG
AATAAATTTTATTCATCAACACATCGAGGTCAGTCTGAACTTTGCGGAAAAGTTTTCAAA
ATTGAGTATTCGGAAAAAAGACAGCGTCTTGCATATATACGTCTTTATAGTGGCGTACTG
CATTTGCGAGATCCGGTTAGAATATCGGAAAAGGAAAAAATAAAAATTACAGAAATGTAT
ACTTCAATAAATGGTGAATTATGTAAAATCGATAAGGCTTATTCCGGGGAAATTGTTATT
TTGCAGAATGAGTTTTTGAAGTTAAATAGTGTTCTTGGAGATACAAAGCTATTGCCACAG
AGAGAGAGAATTGAAAATCCCCTCCCTCTGCTGCAAACGACTGTTGAACCGAGCAAACCT
CAACAAAGGGAAATGTTACTTGATGCACTTTTAGAAATCTCCGACAGTGACCCGCTTCTG
CGATATTATGTGGATTCTGCGACACATGAAATCATACTTTCTTTCTTAGGGAAAGTACAA
ATGGAAGTGACTTGTGCTCTGCTGCAAGAAAAGTATCATGTGGAGATAGAAATAAAAGAG
CCTACAGTCATTTATATGGAAAGACCGTTAAAAAAAGCAGAGTATACCATTCACATCGAA
GTTCCACCGAATCCTTTCTGGGCTTCCATTGGTCTATCTGTAGCACCGCTTCCATTAGGG
AGCGGAGTACAGTATGAGAGCTCGGTTTCTCTTGGATACTTAAATCAATCGTTTCAAAAT
GCAGTTATGGAGGGGATACGCTATGGCTGTGAACAAGGATTGTATGGTTGGAATGTGACG
GACTGTAAAATCTGTTTTAAGTATGGCTTATACTATAGCCCTGTTAGTACCCCAGCAGAT
TTTCGGATGCTTGCTCCTATTGTATTGGAACAAGTCTTAAAAAAAGCTGGAACAGAATTG
TTAGAGCCATATCTTAGTTTTAAAATTTATGCGCCACAGGAATATCTTTCACGAGCATAC
AACGATGCTCCTAAATATTGTGCGAACATCGTAGACACTCAATTGAAAAATAATGAGGTC
ATTCTTAGTGGAGAAATCCCTGCTCGGTGTATTCAAAAATATCGTAGTGATTTAACTTTC
TTTACAAATGGACGTAGTGTTTGTTTAACAGAGTTAAAAGGGTACCATGTTACTACCGGT
GAACCTGTTTGCCAGCCCCGTCGTCCAAATAGTCGGATAGATAAAGTACGATATATGTTC
AATAAAATAACTTAG
>88118|ECDC_T2_ES057|Neisseria_gonorrhoeae||Neisseria_gonorrhoeae:1-1935
ATGGAGGAAAATCACATGAAAATTATTAATATTGGAGTTTTAGCTCATGTTGATGCAGGA
AAAACTACCTTAACAGAAAGCTTATTATATAACAGTGGAGCGATTACAGAATTAGGAAGC
GTGGACAAAGGTACAACGAGGACGGATAATACGCTTTTAGAACGTCAGAGAGGAATTACA
ATTCAGACAGGAATAACCTCTTTTCAGTGGGAAAATACGAAGGTGAACATCATAGACACG
CCAGGACATATGGATTTCTTAGCAGAAGTATATCGTTCATTATCAGTTTTAGATGGGGCA
ATTCTACTGATTTCTGCAAAAGATGGCGTACAAGCACAAACTCGTATATTATTTCATGCA
CTTAGGAAAATGGGGATTCCCACAATCTTTTTTATCAATAAGATTGACCAAAATGGAATT
GATTTATCAACGGTTTATCAGGATATTAAAGAGAAACTTTCTGCCGAAATTGTAATCAAA
CAGAAGGTAGAACTGTATCCTAATATGTGTGTGACGAACTTTACCGAATCTGAACAATGG
GATATGGTAATAGAAGGAAATGATTACCTTTTGGAGAAATATACGTCTGGGAAATTATTG
GAAGCATTAGAACTCGAACAAGAGGAAAGCATAAGATTTCATAATTGTTCCCTGTTCCCT
GTTTATCACGGAAGTGCAAAAAACAATATAGGGATTGATAACCTTATAGAAGTGATTACG
AATAAATTTTATTCATCAACACATCGAGGTCAGTCTGAACTTTGCGGAAAAGTTTTCAAA
ATTGAGTATTCGGAAAAAAGACAGCGTCTTGCATATATACGTCTTTATAGTGGCGTACTG
CATTTGCGAGATCCGGTTAGAATATCGGAAAAGGAAAAAATAAAAATTACAGAAATGTAT
ACTTCAATAAATGGTGAATTATGTAAAATCGATAAGGCTTATTCCGGGGAAATTGTTATT
TTGCAGAATGAGTTTTTGAAGTTAAATAGTGTTCTTGGAGATACAAAGCTATTGCCACAG
AGAGAGAGAATTGAAAATCCCCTCCCTCTGCTGCAAACGACTGTTGAACCGAGCAAACCT
CAACAAAGGGAAATGTTACTTGATGCACTTTTAGAAATCTCCGACAGTGACCCGCTTCTG
CGATATTATGTGGATTCTGCGACACATGAAATCATACTTTCTTTCTTAGGGAAAGTACAA
ATGGAAGTGACTTGTGCTCTGCTGCAAGAAAAGTATCATGTGGAGATAGAAATAAAAGAG
CCTACAGTCATTTATATGGAAAGACCGTTAAAAAAAGCAGAGTATACCATTCACATCGAA
GTTCCACCGAATCCTTTCTGGGCTTCCATTGGTCTATCTGTAGCACCGCTTCCATTAGGG
AGCGGAGTACAGTATGAGAGCTCGGTTTCTCTTGGATACTTAAATCAATCGTTTCAAAAT
GCAGTTATGGAGGGGATACGCTATGGCTGTGAACAAGGATTGTATGGTTGGAATGTGACG
GACTGTAAAATCTGTTTTAAGTATGGCTTATACTATAGCCCTGTTAGTACCCCAGCAGAT
TTTCGGATGCTTGCTCCTATTGTATTGGAACAAGTCTTAAAAAAAGCTGGAACAGAATTG
TTAGAGCCATATCTTAGTTTTAAAATTTATGCGCCACAGGAATATCTTTCACGAGCATAC
AACGATGCTCCTAAATATTGTGCGAACATCGTAGACACTCAATTGAAAAATAATGAGGTC
ATTCTTAGTGGAGAAATCCCTGCTCGGTGTATTCAAAAATATCGTAGTGATTTAACTTTC
TTTACAAATGGACGTAGTGTTTGTTTAACAGAGTTAAAAGGGTACCATGTTACTACCGGT
GAACCTGTTTGCCAGCCCCGTCGTCCAAATAGTCGGATAGATAAAGTACGATATATGTTC
AATAAAATAACTTAG
>88243|26967|Neisseria_gonorrhoeae||Neisseria_gonorrhoeae:1-1935
ATGGAGGAAAATCACATGAAAATTATTAATATTGGAGTTTTAGCTCATGTTGATGCAGGA
AAAACTACCTTAACAGAAAGCTTATTATATAACAGTGGAGCGATTACAGAATTAGGAAGC
GTGGACAAAGGTACAACGAGGACGGATAATACGCTTTTAGAACGTCAGAGAGGAATTACA
ATTCAGACAGGAATAACCTCTTTTCAGTGGGAAAATACGAAGGTGAACATCATAGACACG
CCAGGACATATGGATTTCTTAGCAGAAGTATATCGTTCATTATCAGTTTTAGATGGGGCA
ATTCTACTGATTTCTGCAAAAGATGGCGTACAAGCACAAACTCGTATATTATTTCATGCA
CTTAGGAAAATGGGGATTCCCACAATCTTTTTTATCAATAAGATTGACCAAAATGGAATT
GATTTATCAACGGTTTATCAGGATATTAAAGAGAAACTTTCTGCCGAAATTGTAATCAAA
CAGAAGGTAGAACTGTATCCTAATATGTGTGTGACGAACTTTACCGAATCTGAACAATGG
GATATGGTAATAGAAGGAAATGATTACCTTTTGGAGAAATATACGTCTGGGAAATTATTG
GAAGCATTAGAACTCGAACAAGAGGAAAGCATAAGATTTCATAATTGTTCCCTGTTCCCT
GTTTATCACGGAAGTGCAAAAAACAATATAGGGATTGATAACCTTATAGAAGTGATTACG
AATAAATTTTATTCATCAACACATCGAGGTCAGTCTGAACTTTGCGGAAAAGTTTTCAAA
ATTGAGTATTCGGAAAAAAGACAGCGTCTTGCATATATACGTCTTTATAGTGGCGTACTG
CATTTGCGAGATCCGGTTAGAATATCGGAAAAGGAAAAAATAAAAATTACAGAAATGTAT
ACTTCAATAAATGGTGAATTATGTAAAATCGATAAGGCTTATTCCGGGGAAATTGTTATT
TTGCAGAATGAGTTTTTGAAGTTAAATAGTGTTCTTGGAGATACAAAGCTATTGCCACAG
AGAGAGAGAATTGAAAATCCCCTCCCTCTGCTGCAAACGACTGTTGAACCGAGCAAACCT
CAACAAAGGGAAATGTTACTTGATGCACTTTTAGAAATCTCCGACAGTGACCCGCTTCTG
CGATATTATGTGGATTCTGCGACACATGAAATCATACTTTCTTTCTTAGGGAAAGTACAA
ATGGAAGTGACTTGTGCTCTGCTGCAAGAAAAGTATCATGTGGAGATAGAAATAAAAGAG
CCTACAGTCATTTATATGGAAAGACCGTTAAAAAAAGCAGAGTATACCATTCACATCGAA
GTTCCACCGAATCCTTTCTGGGCTTCCATTGGTCTATCTGTAGCACCGCTTCCATTAGGG
AGCGGAGTACAGTATGAGAGCTCGGTTTCTCTTGGATACTTAAATCAATCGTTTCAAAAT
GCAGTTATGGAGGGGATACGCTATGGCTGTGAACAAGGATTGTATGGTTGGAATGTGACG
GACTGTAAAATCTGTTTTAAGTATGGCTTATACTATAGCCCTGTTAGTACCCCAGCAGAT
TTTCGGATGCTTGCTCCTATTGTATTGGAACAAGTCTTAAAAAAAGCTGGAACAGAATTG
TTAGAGCCATATCTTAGTTTTAAAATTTATGCGCCACAGGAATATCTTTCACGAGCATAC
AACGATGCTCCTAAATATTGTGCGAACATCGTAGACACTCAATTGAAAAATAATGAGGTC
ATTCTTAGTGGAGAAATCCCTGCTCGGTGTATTCAAAAATATCGTAGTGATTTAACTTTC
TTTACAAATGGACGTAGTGTTTGTTTAACAGAGTTAAAAGGGTACCATGTTACTACCGGT
GAACCTGTTTGCCAGCCCCGTCGTCCAAATAGTCGGATAGATAAAGTACGATATATGTTC
AATAAAATAACTTAG
>88254|30248|Neisseria_gonorrhoeae||Neisseria_gonorrhoeae:1-1935
ATGGAGGAAAATCACATGAAAATTATTAATATTGGAGTTTTAGCTCATGTTGATGCAGGA
AAAACTACCTTAACAGAAAGCTTATTATATAACAGTGGAGCGATTACAGAATTAGGAAGC
GTGGACAAAGGTACAACGAGGACGGATAATACGCTTTTAGAACGTCAGAGAGGAATTACA
ATTCAGACAGGAATAACCTCTTTTCAGTGGGAAAATACGAAGGTGAACATCATAGACACG
CCAGGACATATGGATTTCTTAGCAGAAGTATATCGTTCATTATCAGTTTTAGATGGGGCA
ATTCTACTGATTTCTGCAAAAGATGGCGTACAAGCACAAACTCGTATATTATTTCATGCA
CTTAGGAAAATGGGGATTCCCACAATCTTTTTTATCAATAAGATTGACCAAAATGGAATT
GATTTATCAACGGTTTATCAGGATATTAAAGAGAAACTTTCTGCCGAAATTGTAATCAAA
CAGAAGGTAGAACTGTATCCTAATATGTGTGTGACGAACTTTACCGAATCTGAACAATGG
GATATGGTAATAGAAGGAAATGATTACCTTTTGGAGAAATATACGTCTGGGAAATTATTG
GAAGCATTAGAACTCGAACAAGAGGAAAGCATAAGATTTCATAATTGTTCCCTGTTCCCT
GTTTATCACGGAAGTGCAAAAAACAATATAGGGATTGATAACCTTATAGAAGTGATTACG
AATAAATTTTATTCATCAACACATCGAGGTCAGTCTGAACTTTGCGGAAAAGTTTTCAAA
ATTGAGTATTCGGAAAAAAGACAGCGTCTTGCATATATACGTCTTTATAGTGGCGTACTG
CATTTGCGAGATCCGGTTAGAATATCGGAAAAGGAAAAAATAAAAATTACAGAAATGTAT
ACTTCAATAAATGGTGAATTATGTAAAATCGATAAGGCTTATTCCGGGGAAATTGTTATT
TTGCAGAATGAGTTTTTGAAGTTAAATAGTGTTCTTGGAGATACAAAGCTATTGCCACAG
AGAGAGAGAATTGAAAATCCCCTCCCTCTGCTGCAAACGACTGTTGAACCGAGCAAACCT
CAACAAAGGGAAATGTTACTTGATGCACTTTTAGAAATCTCCGACAGTGACCCGCTTCTG
CGATATTATGTGGATTCTGCGACACATGAAATCATACTTTCTTTCTTAGGGAAAGTACAA
ATGGAAGTGACTTGTGCTCTGCTGCAAGAAAAGTATCATGTGGAGATAGAAATAAAAGAG
CCTACAGTCATTTATATGGAAAGACCGTTAAAAAAAGCAGAGTATACCATTCACATCGAA
GTTCCACCGAATCCTTTCTGGGCTTCCATTGGTCTATCTGTAGCACCGCTTCCATTAGGG
AGCGGAGTACAGTATGAGAGCTCGGTTTCTCTTGGATACTTAAATCAATCGTTTCAAAAT
GCAGTTATGGAGGGGATACGCTATGGCTGTGAACAAGGATTGTATGGTTGGAATGTGACG
GACTGTAAAATCTGTTTTAAGTATGGCTTATACTATAGCCCTGTTAGTACCCCAGCAGAT
TTTCGGATGCTTGCTCCTATTGTATTGGAACAAGTCTTAAAAAAAGCTGGAACAGAATTG
TTAGAGCCATATCTTAGTTTTAAAATTTATGCGCCACAGGAATATCTTTCACGAGCATAC
AACGATGCTCCTAAATATTGTGCGAACATCGTAGACACTCAATTGAAAAATAATGAGGTC
ATTCTTAGTGGAGAAATCCCTGCTCGGTGTATTCAAAAATATCGTAGTGATTTAACTTTC
TTTACAAATGGACGTAGTGTTTGTTTAACAGAGTTAAAAGGGTACCATGTTACTACCGGT
GAACCTGTTTGCCAGCCCCGTCGTCCAAATAGTCGGATAGATAAAGTACGATATATGTTC
AATAAAATAACTTAG
>88301|34131|Neisseria_gonorrhoeae||:1-1935
ATGGAGGAAAATCACATGAAAATTATTAATATTGGAGTTTTAGCTCATGTTGATGCAGGA
AAAACTACCTTAACAGAAAGCTTATTATATAACAGTGGAGCGATTACAGAATTAGGAAGC
GTGGACAAAGGTACAACGAGGACGGATAATACGCTTTTAGAACGTCAGAGAGGAATTACA
ATTCAGACAGGAATAACCTCTTTTCAGTGGGAAAATACGAAGGTGAACATCATAGACACG
CCAGGACATATGGATTTCTTAGCAGAAGTATATCGTTCATTATCAGTTTTAGATGGGGCA
ATTCTACTGATTTCTGCAAAAGATGGCGTACAAGCACAAACTCGTATATTATTTCATGCA
CTTAGGAAAATGGGGATTCCCACAATCTTTTTTATCAATAAGATTGACCAAAATGGAATT
GATTTATCAACGGTTTATCAGGATATTAAAGAGAAACTTTCTGCCGAAATTGTAATCAAA
CAGAAGGTAGAACTGTATCCTAATATGTGTGTGACGAACTTTACCGAATCTGAACAATGG
GATATGGTAATAGAAGGAAATGATTACCTTTTGGAGAAATATACGTCTGGGAAATTATTG
GAAGCATTAGAACTCGAACAAGAGGAAAGCATAAGATTTCATAATTGTTCCCTGTTCCCT
GTTTATCACGGAAGTGCAAAAAACAATATAGGGATTGATAACCTTATAGAAGTGATTACG
AATAAATTTTATTCATCAACACATCGAGGTCAGTCTGAACTTTGCGGAAAAGTTTTCAAA
ATTGAGTATTCGGAAAAAAGACAGCGTCTTGCATATATACGTCTTTATAGTGGCGTACTG
CATTTGCGAGATCCGGTTAGAATATCGGAAAAGGAAAAAATAAAAATTACAGAAATGTAT
ACTTCAATAAATGGTGAATTATGTAAAATCGATAAGGCTTATTCCGGGGAAATTGTTATT
TTGCAGAATGAGTTTTTGAAGTTAAATAGTGTTCTTGGAGATACAAAGCTATTGCCACAG
AGAGAGAGAATTGAAAATCCCCTCCCTCTGCTGCAAACGACTGTTGAACCGAGCAAACCT
CAACAAAGGGAAATGTTACTTGATGCACTTTTAGAAATCTCCGACAGTGACCCGCTTCTG
CGATATTATGTGGATTCTGCGACACATGAAATCATACTTTCTTTCTTAGGGAAAGTACAA
ATGGAAGTGACTTGTGCTCTGCTGCAAGAAAAGTATCATGTGGAGATAGAAATAAAAGAG
CCTACAGTCATTTATATGGAAAGACCGTTAAAAAAAGCAGAGTATACCATTCACATCGAA
GTTCCACCGAATCCTTTCTGGGCTTCCATTGGTCTATCTGTAGCACCGCTTCCATTAGGG
AGCGGAGTACAGTATGAGAGCTCGGTTTCTCTTGGATACTTAAATCAATCGTTTCAAAAT
GCAGTTATGGAGGGGATACGCTATGGCTGTGAACAAGGATTGTATGGTTGGAATGTGACG
GACTGTAAAATCTGTTTTAAGTATGGCTTATACTATAGCCCTGTTAGTACCCCAGCAGAT
TTTCGGATGCTTGCTCCTATTGTATTGGAACAAGTCTTAAAAAAAGCTGGAACAGAATTG
TTAGAGCCATATCTTAGTTTTAAAATTTATGCGCCACAGGAATATCTTTCACGAGCATAC
AACGATGCTCCTAAATATTGTGCGAACATCGTAGACACTCAATTGAAAAATAATGAGGTC
ATTCTTAGTGGAGAAATCCCTGCTCGGTGTATTCAAAAATATCGTAGTGATTTAACTTTC
TTTACAAATGGACGTAGTGTTTGTTTAACAGAGTTAAAAGGGTACCATGTTACTACCGGT
GAACCTGTTTGCCAGCCCCGTCGTCCAAATAGTCGGATAGATAAAGTACGATATATGTTC
AATAAAATAACTTAG
>92885|671231|Neisseria_gonorrhoeae||Neisseria_gonorrhoeae:1-1935
ATGGAGGAAAATCACATGAAAATTATTAATATTGGAGTTTTAGCTCATGTTGATGCAGGA
AAAACTACCTTAACAGAAAGCTTATTATATAACAGTGGAGCGATTACAGAATTAGGAAGC
GTGGACAAAGGTACAACGAGGACGGATAATACGCTTTTAGAACGTCAGAGAGGAATTACA
ATTCAGACAGGAATAACCTCTTTTCAGTGGGAAAATACGAAGGTGAACATCATAGACACG
CCAGGACATATGGATTTCTTAGCAGAAGTATATCGTTCATTATCAGTTTTAGATGGGGCA
ATTCTACTGATTTCTGCAAAAGATGGCGTACAAGCACAAACTCGTATATTATTTCATGCA
CTTAGGAAAATGGGGATTCCCACAATCTTTTTTATCAATAAGATTGACCAAAATGGAATT
GATTTATCAACGGTTTATCAGGATATTAAAGAGAAACTTTCTGCCGAAATTGTAATCAAA
CAGAAGGTAGAACTGTATCCTAATATGTGTGTGACGAACTTTACCGAATCTGAACAATGG
GATATGGTAATAGAAGGAAATGATTACCTTTTGGAGAAATATACGTCTGGGAAATTATTG
GAAGCATTAGAACTCGAACAAGAGGAAAGCATAAGATTTCATAATTGTTCCCTGTTCCCT
GTTTATCACGGAAGTGCAAAAAACAATATAGGGATTGATAACCTTATAGAAGTGATTACG
AATAAATTTTATTCATCAACACATCGAGGTCAGTCTGAACTTTGCGGAAAAGTTTTCAAA
ATTGAGTATTCGGAAAAAAGACAGCGTCTTGCATATATACGTCTTTATAGTGGCGTACTG
CATTTGCGAGATCCGGTTAGAATATCGGAAAAGGAAAAAATAAAAATTACAGAAATGTAT
ACTTCAATAAATGGTGAATTATGTAAAATCGATAAGGCTTATTCCGGGGAAATTGTTATT
TTGCAGAATGAGTTTTTGAAGTTAAATAGTGTTCTTGGAGATACAAAGCTATTGCCACAG
AGAGAGAGAATTGAAAATCCCCTCCCTCTGCTGCAAACGACTGTTGAACCGAGCAAACCT
CAACAAAGGGAAATGTTACTTGATGCACTTTTAGAAATCTCCGACAGTGACCCGCTTCTG
CGATATTATGTGGATTCTGCGACACATGAAATCATACTTTCTTTCTTAGGGAAAGTACAA
ATGGAAGTGACTTGTGCTCTGCTGCAAGAAAAGTATCATGTGGAGATAGAAATAAAAGAG
CCTACAGTCATTTATATGGAAAGACCGTTAAAAAAAGCAGAGTATACCATTCACATCGAA
GTTCCACCGAATCCTTTCTGGGCTTCCATTGGTCTATCTGTAGCACCGCTTCCATTAGGG
AGCGGAGTACAGTATGAGAGCTCGGTTTCTCTTGGATACTTAAATCAATCGTTTCAAAAT
GCAGTTATGGAGGGGATACGCTATGGCTGTGAACAAGGATTGTATGGTTGGAATGTGACG
GACTGTAAAATCTGTTTTAAGTATGGCTTATACTATAGCCCTGTTAGTACCCCAGCAGAT
TTTCGGATGCTTGCTCCTATTGTATTGGAACAAGTCTTAAAAAAAGCTGGAACAGAATTG
TTAGAGCCATATCTTAGTTTTAAAATTTATGCGCCACAGGAATATCTTTCACGAGCATAC
AACGATGCTCCTAAATATTGTGCGAACATCGTAGACACTCAATTGAAAAATAATGAGGTC
ATTCTTAGTGGAGAAATCCCTGCTCGGTGTATTCAAAAATATCGTAGTGATTTAACTTTC
TTTACAAATGGACGTAGTGTTTGTTTAACAGAGTTAAAAGGGTACCATGTTACTACCGGT
GAACCTGTTTGCCAGCCCCGTCGTCCAAATAGTCGGATAGATAAAGTACGATATATGTTC
AATAAAATAACTTAG
>95771|GHA-ADB-055|Neisseria_gonorrhoeae||Neisseria_gonorrhoeae:1-1935
ATGGAGGAAAATCACATGAAAATTATTAATATTGGAGTTTTAGCTCATGTTGATGCAGGA
AAAACTACCTTAACAGAAAGCTTATTATATAACAGTGGAGCGATTACAGAATTAGGAAGC
GTGGACAAAGGTACAACGAGGACGGATAATACGCTTTTAGAACGTCAGAGAGGAATTACA
ATTCAGACAGGAATAACCTCTTTTCAGTGGGAAAATACGAAGGTGAACATCATAGACACG
CCAGGACATATGGATTTCTTAGCAGAAGTATATCGTTCATTATCAGTTTTAGATGGGGCA
ATTCTACTGATTTCTGCAAAAGATGGCGTACAAGCACAAACTCGTATATTATTTCATGCA
CTTAGGAAAATGGGGATTCCCACAATCTTTTTTATCAATAAGATTGACCAAAATGGAATT
GATTTATCAACGGTTTATCAGGATATTAAAGAGAAACTTTCTGCCGAAATTGTAATCAAA
CAGAAGGTAGAACTGTATCCTAATATGTGTGTGACGAACTTTACCGAATCTGAACAATGG
GATATGGTAATAGAAGGAAATGATTACCTTTTGGAGAAATATACGTCTGGGAAATTATTG
GAAGCATTAGAACTCGAACAAGAGGAAAGCATAAGATTTCATAATTGTTCCCTGTTCCCT
GTTTATCACGGAAGTGCAAAAAACAATATAGGGATTGATAACCTTATAGAAGTGATTACG
AATAAATTTTATTCATCAACACATCGAGGTCAGTCTGAACTTTGCGGAAAAGTTTTCAAA
ATTGAGTATTCGGAAAAAAGACAGCGTCTTGCATATATACGTCTTTATAGTGGCGTACTG
CATTTGCGAGATCCGGTTAGAATATCGGAAAAGGAAAAAATAAAAATTACAGAAATGTAT
ACTTCAATAAATGGTGAATTATGTAAAATCGATAAGGCTTATTCCGGGGAAATTGTTATT
TTGCAGAATGAGTTTTTGAAGTTAAATAGTGTTCTTGGAGATACAAAGCTATTGCCACAG
AGAGAGAGAATTGAAAATCCCCTCCCTCTGCTGCAAACGACTGTTGAACCGAGCAAACCT
CAACAAAGGGAAATGTTACTTGATGCACTTTTAGAAATCTCCGACAGTGACCCGCTTCTG
CGATATTATGTGGATTCTGCGACACATGAAATCATACTTTCTTTCTTAGGGAAAGTACAA
ATGGAAGTGACTTGTGCTCTGCTGCAAGAAAAGTATCATGTGGAGATAGAAATAAAAGAG
CCTACAGTCATTTATATGGAAAGACCGTTAAAAAAAGCAGAGTATACCATTCACATCGAA
GTTCCACCGAATCCTTTCTGGGCTTCCATTGGTCTATCTGTAGCACCGCTTCCATTAGGG
AGCGGAGTACAGTATGAGAGCTCGGTTTCTCTTGGATACTTAAATCAATCGTTTCAAAAT
GCAGTTATGGAGGGGATACGCTATGGCTGTGAACAAGGATTGTATGGTTGGAATGTGACG
GACTGTAAAATCTGTTTTAAGTATGGCTTATACTATAGCCCTGTTAGTACCCCAGCAGAT
TTTCGGATGCTTGCTCCTATTGTATTGGAACAAGTCTTAAAAAAAGCTGGAACAGAATTG
TTAGAGCCATATCTTAGTTTTAAAATTTATGCGCCACAGGAATATCTTTCACGAGCATAC
AACGATGCTCCTAAATATTGTGCGAACATCGTAGACACTCAATTGAAAAATAATGAGGTC
ATTCTTAGTGGAGAAATCCCTGCTCGGTGTATTCAAAAATATCGTAGTGATTTAACTTTC
TTTACAAATGGACGTAGTGTTTGTTTAACAGAGTTAAAAGGGTACCATGTTACTACCGGT
GAACCTGTTTGCCAGCCCCGTCGTCCAAATAGTCGGATAGATAAAGTACGATATATGTTC
AATAAAATAACTTAG
>95780|GHA-ARM-046|Neisseria_gonorrhoeae||Neisseria_gonorrhoeae:1-1935
ATGGAGGAAAATCACATGAAAATTATTAATATTGGAGTTTTAGCTCATGTTGATGCAGGA
AAAACTACCTTAACAGAAAGCTTATTATATAACAGTGGAGCGATTACAGAATTAGGAAGC
GTGGACAAAGGTACAACGAGGACGGATAATACGCTTTTAGAACGTCAGAGAGGAATTACA
ATTCAGACAGGAATAACCTCTTTTCAGTGGGAAAATACGAAGGTGAACATCATAGACACG
CCAGGACATATGGATTTCTTAGCAGAAGTATATCGTTCATTATCAGTTTTAGATGGGGCA
ATTCTACTGATTTCTGCAAAAGATGGCGTACAAGCACAAACTCGTATATTATTTCATGCA
CTTAGGAAAATGGGGATTCCCACAATCTTTTTTATCAATAAGATTGACCAAAATGGAATT
GATTTATCAACGGTTTATCAGGATATTAAAGAGAAACTTTCTGCCGAAATTGTAATCAAA
CAGAAGGTAGAACTGTATCCTAATATGTGTGTGACGAACTTTACCGAATCTGAACAATGG
GATATGGTAATAGAAGGAAATGATTACCTTTTGGAGAAATATACGTCTGGGAAATTATTG
GAAGCATTAGAACTCGAACAAGAGGAAAGCATAAGATTTCATAATTGTTCCCTGTTCCCT
GTTTATCACGGAAGTGCAAAAAACAATATAGGGATTGATAACCTTATAGAAGTGATTACG
AATAAATTTTATTCATCAACACATCGAGGTCAGTCTGAACTTTGCGGAAAAGTTTTCAAA
ATTGAGTATTCGGAAAAAAGACAGCGTCTTGCATATATACGTCTTTATAGTGGCGTACTG
CATTTGCGAGATCCGGTTAGAATATCGGAAAAGGAAAAAATAAAAATTACAGAAATGTAT
ACTTCAATAAATGGTGAATTATGTAAAATCGATAAGGCTTATTCCGGGGAAATTGTTATT
TTGCAGAATGAGTTTTTGAAGTTAAATAGTGTTCTTGGAGATACAAAGCTATTGCCACAG
AGAGAGAGAATTGAAAATCCCCTCCCTCTGCTGCAAACGACTGTTGAACCGAGCAAACCT
CAACAAAGGGAAATGTTACTTGATGCACTTTTAGAAATCTCCGACAGTGACCCGCTTCTG
CGATATTATGTGGATTCTGCGACACATGAAATCATACTTTCTTTCTTAGGGAAAGTACAA
ATGGAAGTGACTTGTGCTCTGCTGCAAGAAAAGTATCATGTGGAGATAGAAATAAAAGAG
CCTACAGTCATTTATATGGAAAGACCGTTAAAAAAAGCAGAGTATACCATTCACATCGAA
GTTCCACCGAATCCTTTCTGGGCTTCCATTGGTCTATCTGTAGCACCGCTTCCATTAGGG
AGCGGAGTACAGTATGAGAGCTCGGTTTCTCTTGGATACTTAAATCAATCGTTTCAAAAT
GCAGTTATGGAGGGGATACGCTATGGCTGTGAACAAGGATTGTATGGTTGGAATGTGACG
GACTGTAAAATCTGTTTTAAGTATGGCTTATACTATAGCCCTGTTAGTACCCCAGCAGAT
TTTCGGATGCTTGCTCCTATTGTATTGGAACAAGTCTTAAAAAAAGCTGGAACAGAATTG
TTAGAGCCATATCTTAGTTTTAAAATTTATGCGCCACAGGAATATCTTTCACGAGCATAC
AACGATGCTCCTAAATATTGTGCGAACATCGTAGACACTCAATTGAAAAATAATGAGGTC
ATTCTTAGTGGAGAAATCCCTGCTCGGTGTATTCAAAAATATCGTAGTGATTTAACTTTC
TTTACAAATGGACGTAGTGTTTGTTTAACAGAGTTAAAAGGGTACCATGTTACTACCGGT
GAACCTGTTTGCCAGCCCCGTCGTCCAAATAGTCGGATAGATAAAGTACGATATATGTTC
AATAAAATAACTTAG
>95791|GHA-TMH-042|Neisseria_gonorrhoeae||Neisseria_gonorrhoeae:1-1935
ATGGAGGAAAATCACATGAAAATTATTAATATTGGAGTTTTAGCTCATGTTGATGCAGGA
AAAACTACCTTAACAGAAAGCTTATTATATAACAGTGGAGCGATTACAGAATTAGGAAGC
GTGGACAAAGGTACAACGAGGACGGATAATACGCTTTTAGAACGTCAGAGAGGAATTACA
ATTCAGACAGGAATAACCTCTTTTCAGTGGGAAAATACGAAGGTGAACATCATAGACACG
CCAGGACATATGGATTTCTTAGCAGAAGTATATCGTTCATTATCAGTTTTAGATGGGGCA
ATTCTACTGATTTCTGCAAAAGATGGCGTACAAGCACAAACTCGTATATTATTTCATGCA
CTTAGGAAAATGGGGATTCCCACAATCTTTTTTATCAATAAGATTGACCAAAATGGAATT
GATTTATCAACGGTTTATCAGGATATTAAAGAGAAACTTTCTGCCGAAATTGTAATCAAA
CAGAAGGTAGAACTGTATCCTAATATGTGTGTGACGAACTTTACCGAATCTGAACAATGG
GATATGGTAATAGAAGGAAATGATTACCTTTTGGAGAAATATACGTCTGGGAAATTATTG
GAAGCATTAGAACTCGAACAAGAGGAAAGCATAAGATTTCATAATTGTTCCCTGTTCCCT
GTTTATCACGGAAGTGCAAAAAACAATATAGGGATTGATAACCTTATAGAAGTGATTACG
AATAAATTTTATTCATCAACACATCGAGGTCAGTCTGAACTTTGCGGAAAAGTTTTCAAA
ATTGAGTATTCGGAAAAAAGACAGCGTCTTGCATATATACGTCTTTATAGTGGCGTACTG
CATTTGCGAGATCCGGTTAGAATATCGGAAAAGGAAAAAATAAAAATTACAGAAATGTAT
ACTTCAATAAATGGTGAATTATGTAAAATCGATAAGGCTTATTCCGGGGAAATTGTTATT
TTGCAGAATGAGTTTTTGAAGTTAAATAGTGTTCTTGGAGATACAAAGCTATTGCCACAG
AGAGAGAGAATTGAAAATCCCCTCCCTCTGCTGCAAACGACTGTTGAACCGAGCAAACCT
CAACAAAGGGAAATGTTACTTGATGCACTTTTAGAAATCTCCGACAGTGACCCGCTTCTG
CGATATTATGTGGATTCTGCGACACATGAAATCATACTTTCTTTCTTAGGGAAAGTACAA
ATGGAAGTGACTTGTGCTCTGCTGCAAGAAAAGTATCATGTGGAGATAGAAATAAAAGAG
CCTACAGTCATTTATATGGAAAGACCGTTAAAAAAAGCAGAGTATACCATTCACATCGAA
GTTCCACCGAATCCTTTCTGGGCTTCCATTGGTCTATCTGTAGCACCGCTTCCATTAGGG
AGCGGAGTACAGTATGAGAGCTCGGTTTCTCTTGGATACTTAAATCAATCGTTTCAAAAT
GCAGTTATGGAGGGGATACGCTATGGCTGTGAACAAGGATTGTATGGTTGGAATGTGACG
GACTGTAAAATCTGTTTTAAGTATGGCTTATACTATAGCCCTGTTAGTACCCCAGCAGAT
TTTCGGATGCTTGCTCCTATTGTATTGGAACAAGTCTTAAAAAAAGCTGGAACAGAATTG
TTAGAGCCATATCTTAGTTTTAAAATTTATGCGCCACAGGAATATCTTTCACGAGCATAC
AACGATGCTCCTAAATATTGTGCGAACATCGTAGACACTCAATTGAAAAATAATGAGGTC
ATTCTTAGTGGAGAAATCCCTGCTCGGTGTATTCAAAAATATCGTAGTGATTTAACTTTC
TTTACAAATGGACGTAGTGTTTGTTTAACAGAGTTAAAAGGGTACCATGTTACTACCGGT
GAACCTGTTTGCCAGCCCCGTCGTCCAAATAGTCGGATAGATAAAGTACGATATATGTTC
AATAAAATAACTTAG
>95792|GHA-TMH-050|Neisseria_gonorrhoeae||Neisseria_gonorrhoeae:1-1935
ATGGAGGAAAATCACATGAAAATTATTAATATTGGAGTTTTAGCTCATGTTGATGCAGGA
AAAACTACCTTAACAGAAAGCTTATTATATAACAGTGGAGCGATTACAGAATTAGGAAGC
GTGGACAAAGGTACAACGAGGACGGATAATACGCTTTTAGAACGTCAGAGAGGAATTACA
ATTCAGACAGGAATAACCTCTTTTCAGTGGGAAAATACGAAGGTGAACATCATAGACACG
CCAGGACATATGGATTTCTTAGCAGAAGTATATCGTTCATTATCAGTTTTAGATGGGGCA
ATTCTACTGATTTCTGCAAAAGATGGCGTACAAGCACAAACTCGTATATTATTTCATGCA
CTTAGGAAAATGGGGATTCCCACAATCTTTTTTATCAATAAGATTGACCAAAATGGAATT
GATTTATCAACGGTTTATCAGGATATTAAAGAGAAACTTTCTGCCGAAATTGTAATCAAA
CAGAAGGTAGAACTGTATCCTAATATGTGTGTGACGAACTTTACCGAATCTGAACAATGG
GATATGGTAATAGAAGGAAATGATTACCTTTTGGAGAAATATACGTCTGGGAAATTATTG
GAAGCATTAGAACTCGAACAAGAGGAAAGCATAAGATTTCATAATTGTTCCCTGTTCCCT
GTTTATCACGGAAGTGCAAAAAACAATATAGGGATTGATAACCTTATAGAAGTGATTACG
AATAAATTTTATTCATCAACACATCGAGGTCAGTCTGAACTTTGCGGAAAAGTTTTCAAA
ATTGAGTATTCGGAAAAAAGACAGCGTCTTGCATATATACGTCTTTATAGTGGCGTACTG
CATTTGCGAGATCCGGTTAGAATATCGGAAAAGGAAAAAATAAAAATTACAGAAATGTAT
ACTTCAATAAATGGTGAATTATGTAAAATCGATAAGGCTTATTCCGGGGAAATTGTTATT
TTGCAGAATGAGTTTTTGAAGTTAAATAGTGTTCTTGGAGATACAAAGCTATTGCCACAG
AGAGAGAGAATTGAAAATCCCCTCCCTCTGCTGCAAACGACTGTTGAACCGAGCAAACCT
CAACAAAGGGAAATGTTACTTGATGCACTTTTAGAAATCTCCGACAGTGACCCGCTTCTG
CGATATTATGTGGATTCTGCGACACATGAAATCATACTTTCTTTCTTAGGGAAAGTACAA
ATGGAAGTGACTTGTGCTCTGCTGCAAGAAAAGTATCATGTGGAGATAGAAATAAAAGAG
CCTACAGTCATTTATATGGAAAGACCGTTAAAAAAAGCAGAGTATACCATTCACATCGAA
GTTCCACCGAATCCTTTCTGGGCTTCCATTGGTCTATCTGTAGCACCGCTTCCATTAGGG
AGCGGAGTACAGTATGAGAGCTCGGTTTCTCTTGGATACTTAAATCAATCGTTTCAAAAT
GCAGTTATGGAGGGGATACGCTATGGCTGTGAACAAGGATTGTATGGTTGGAATGTGACG
GACTGTAAAATCTGTTTTAAGTATGGCTTATACTATAGCCCTGTTAGTACCCCAGCAGAT
TTTCGGATGCTTGCTCCTATTGTATTGGAACAAGTCTTAAAAAAAGCTGGAACAGAATTG
TTAGAGCCATATCTTAGTTTTAAAATTTATGCGCCACAGGAATATCTTTCACGAGCATAC
AACGATGCTCCTAAATATTGTGCGAACATCGTAGACACTCAATTGAAAAATAATGAGGTC
ATTCTTAGTGGAGAAATCCCTGCTCGGTGTATTCAAAAATATCGTAGTGATTTAACTTTC
TTTACAAATGGACGTAGTGTTTGTTTAACAGAGTTAAAAGGGTACCATGTTACTACCGGT
GAACCTGTTTGCCAGCCCCGTCGTCCAAATAGTCGGATAGATAAAGTACGATATATGTTC
AATAAAATAACTTAG
>95793|GHA-TMH-067|Neisseria_gonorrhoeae||Neisseria_gonorrhoeae:1-1935
ATGGAGGAAAATCACATGAAAATTATTAATATTGGAGTTTTAGCTCATGTTGATGCAGGA
AAAACTACCTTAACAGAAAGCTTATTATATAACAGTGGAGCGATTACAGAATTAGGAAGC
GTGGACAAAGGTACAACGAGGACGGATAATACGCTTTTAGAACGTCAGAGAGGAATTACA
ATTCAGACAGGAATAACCTCTTTTCAGTGGGAAAATACGAAGGTGAACATCATAGACACG
CCAGGACATATGGATTTCTTAGCAGAAGTATATCGTTCATTATCAGTTTTAGATGGGGCA
ATTCTACTGATTTCTGCAAAAGATGGCGTACAAGCACAAACTCGTATATTATTTCATGCA
CTTAGGAAAATGGGGATTCCCACAATCTTTTTTATCAATAAGATTGACCAAAATGGAATT
GATTTATCAACGGTTTATCAGGATATTAAAGAGAAACTTTCTGCCGAAATTGTAATCAAA
CAGAAGGTAGAACTGTATCCTAATATGTGTGTGACGAACTTTACCGAATCTGAACAATGG
GATATGGTAATAGAAGGAAATGATTACCTTTTGGAGAAATATACGTCTGGGAAATTATTG
GAAGCATTAGAACTCGAACAAGAGGAAAGCATAAGATTTCATAATTGTTCCCTGTTCCCT
GTTTATCACGGAAGTGCAAAAAACAATATAGGGATTGATAACCTTATAGAAGTGATTACG
AATAAATTTTATTCATCAACACATCGAGGTCAGTCTGAACTTTGCGGAAAAGTTTTCAAA
ATTGAGTATTCGGAAAAAAGACAGCGTCTTGCATATATACGTCTTTATAGTGGCGTACTG
CATTTGCGAGATCCGGTTAGAATATCGGAAAAGGAAAAAATAAAAATTACAGAAATGTAT
ACTTCAATAAATGGTGAATTATGTAAAATCGATAAGGCTTATTCCGGGGAAATTGTTATT
TTGCAGAATGAGTTTTTGAAGTTAAATAGTGTTCTTGGAGATACAAAGCTATTGCCACAG
AGAGAGAGAATTGAAAATCCCCTCCCTCTGCTGCAAACGACTGTTGAACCGAGCAAACCT
CAACAAAGGGAAATGTTACTTGATGCACTTTTAGAAATCTCCGACAGTGACCCGCTTCTG
CGATATTATGTGGATTCTGCGACACATGAAATCATACTTTCTTTCTTAGGGAAAGTACAA
ATGGAAGTGACTTGTGCTCTGCTGCAAGAAAAGTATCATGTGGAGATAGAAATAAAAGAG
CCTACAGTCATTTATATGGAAAGACCGTTAAAAAAAGCAGAGTATACCATTCACATCGAA
GTTCCACCGAATCCTTTCTGGGCTTCCATTGGTCTATCTGTAGCACCGCTTCCATTAGGG
AGCGGAGTACAGTATGAGAGCTCGGTTTCTCTTGGATACTTAAATCAATCGTTTCAAAAT
GCAGTTATGGAGGGGATACGCTATGGCTGTGAACAAGGATTGTATGGTTGGAATGTGACG
GACTGTAAAATCTGTTTTAAGTATGGCTTATACTATAGCCCTGTTAGTACCCCAGCAGAT
TTTCGGATGCTTGCTCCTATTGTATTGGAACAAGTCTTAAAAAAAGCTGGAACAGAATTG
TTAGAGCCATATCTTAGTTTTAAAATTTATGCGCCACAGGAATATCTTTCACGAGCATAC
AACGATGCTCCTAAATATTGTGCGAACATCGTAGACACTCAATTGAAAAATAATGAGGTC
ATTCTTAGTGGAGAAATCCCTGCTCGGTGTATTCAAAAATATCGTAGTGATTTAACTTTC
TTTACAAATGGACGTAGTGTTTGTTTAACAGAGTTAAAAGGGTACCATGTTACTACCGGT
GAACCTGTTTGCCAGCCCCGTCGTCCAAATAGTCGGATAGATAAAGTACGATATATGTTC
AATAAAATAACTTAG
>95795|GHA-TMH-074|Neisseria_gonorrhoeae||Neisseria_gonorrhoeae:1-1935
ATGGAGGAAAATCACATGAAAATTATTAATATTGGAGTTTTAGCTCATGTTGATGCAGGA
AAAACTACCTTAACAGAAAGCTTATTATATAACAGTGGAGCGATTACAGAATTAGGAAGC
GTGGACAAAGGTACAACGAGGACGGATAATACGCTTTTAGAACGTCAGAGAGGAATTACA
ATTCAGACAGGAATAACCTCTTTTCAGTGGGAAAATACGAAGGTGAACATCATAGACACG
CCAGGACATATGGATTTCTTAGCAGAAGTATATCGTTCATTATCAGTTTTAGATGGGGCA
ATTCTACTGATTTCTGCAAAAGATGGCGTACAAGCACAAACTCGTATATTATTTCATGCA
CTTAGGAAAATGGGGATTCCCACAATCTTTTTTATCAATAAGATTGACCAAAATGGAATT
GATTTATCAACGGTTTATCAGGATATTAAAGAGAAACTTTCTGCCGAAATTGTAATCAAA
CAGAAGGTAGAACTGTATCCTAATATGTGTGTGACGAACTTTACCGAATCTGAACAATGG
GATATGGTAATAGAAGGAAATGATTACCTTTTGGAGAAATATACGTCTGGGAAATTATTG
GAAGCATTAGAACTCGAACAAGAGGAAAGCATAAGATTTCATAATTGTTCCCTGTTCCCT
GTTTATCACGGAAGTGCAAAAAACAATATAGGGATTGATAACCTTATAGAAGTGATTACG
AATAAATTTTATTCATCAACACATCGAGGTCAGTCTGAACTTTGCGGAAAAGTTTTCAAA
ATTGAGTATTCGGAAAAAAGACAGCGTCTTGCATATATACGTCTTTATAGTGGCGTACTG
CATTTGCGAGATCCGGTTAGAATATCGGAAAAGGAAAAAATAAAAATTACAGAAATGTAT
ACTTCAATAAATGGTGAATTATGTAAAATCGATAAGGCTTATTCCGGGGAAATTGTTATT
TTGCAGAATGAGTTTTTGAAGTTAAATAGTGTTCTTGGAGATACAAAGCTATTGCCACAG
AGAGAGAGAATTGAAAATCCCCTCCCTCTGCTGCAAACGACTGTTGAACCGAGCAAACCT
CAACAAAGGGAAATGTTACTTGATGCACTTTTAGAAATCTCCGACAGTGACCCGCTTCTG
CGATATTATGTGGATTCTGCGACACATGAAATCATACTTTCTTTCTTAGGGAAAGTACAA
ATGGAAGTGACTTGTGCTCTGCTGCAAGAAAAGTATCATGTGGAGATAGAAATAAAAGAG
CCTACAGTCATTTATATGGAAAGACCGTTAAAAAAAGCAGAGTATACCATTCACATCGAA
GTTCCACCGAATCCTTTCTGGGCTTCCATTGGTCTATCTGTAGCACCGCTTCCATTAGGG
AGCGGAGTACAGTATGAGAGCTCGGTTTCTCTTGGATACTTAAATCAATCGTTTCAAAAT
GCAGTTATGGAGGGGATACGCTATGGCTGTGAACAAGGATTGTATGGTTGGAATGTGACG
GACTGTAAAATCTGTTTTAAGTATGGCTTATACTATAGCCCTGTTAGTACCCCAGCAGAT
TTTCGGATGCTTGCTCCTATTGTATTGGAACAAGTCTTAAAAAAAGCTGGAACAGAATTG
TTAGAGCCATATCTTAGTTTTAAAATTTATGCGCCACAGGAATATCTTTCACGAGCATAC
AACGATGCTCCTAAATATTGTGCGAACATCGTAGACACTCAATTGAAAAATAATGAGGTC
ATTCTTAGTGGAGAAATCCCTGCTCGGTGTATTCAAAAATATCGTAGTGATTTAACTTTC
TTTACAAATGGACGTAGTGTTTGTTTAACAGAGTTAAAAGGGTACCATGTTACTACCGGT
GAACCTGTTTGCCAGCCCCGTCGTCCAAATAGTCGGATAGATAAAGTACGATATATGTTC
AATAAAATAACTTAG
>95796|GHA-TMH-455|Neisseria_gonorrhoeae||Neisseria_gonorrhoeae:1-1935
ATGGAGGAAAATCACATGAAAATTATTAATATTGGAGTTTTAGCTCATGTTGATGCAGGA
AAAACTACCTTAACAGAAAGCTTATTATATAACAGTGGAGCGATTACAGAATTAGGAAGC
GTGGACAAAGGTACAACGAGGACGGATAATACGCTTTTAGAACGTCAGAGAGGAATTACA
ATTCAGACAGGAATAACCTCTTTTCAGTGGGAAAATACGAAGGTGAACATCATAGACACG
CCAGGACATATGGATTTCTTAGCAGAAGTATATCGTTCATTATCAGTTTTAGATGGGGCA
ATTCTACTGATTTCTGCAAAAGATGGCGTACAAGCACAAACTCGTATATTATTTCATGCA
CTTAGGAAAATGGGGATTCCCACAATCTTTTTTATCAATAAGATTGACCAAAATGGAATT
GATTTATCAACGGTTTATCAGGATATTAAAGAGAAACTTTCTGCCGAAATTGTAATCAAA
CAGAAGGTAGAACTGTATCCTAATATGTGTGTGACGAACTTTACCGAATCTGAACAATGG
GATATGGTAATAGAAGGAAATGATTACCTTTTGGAGAAATATACGTCTGGGAAATTATTG
GAAGCATTAGAACTCGAACAAGAGGAAAGCATAAGATTTCATAATTGTTCCCTGTTCCCT
GTTTATCACGGAAGTGCAAAAAACAATATAGGGATTGATAACCTTATAGAAGTGATTACG
AATAAATTTTATTCATCAACACATCGAGGTCAGTCTGAACTTTGCGGAAAAGTTTTCAAA
ATTGAGTATTCGGAAAAAAGACAGCGTCTTGCATATATACGTCTTTATAGTGGCGTACTG
CATTTGCGAGATCCGGTTAGAATATCGGAAAAGGAAAAAATAAAAATTACAGAAATGTAT
ACTTCAATAAATGGTGAATTATGTAAAATCGATAAGGCTTATTCCGGGGAAATTGTTATT
TTGCAGAATGAGTTTTTGAAGTTAAATAGTGTTCTTGGAGATACAAAGCTATTGCCACAG
AGAGAGAGAATTGAAAATCCCCTCCCTCTGCTGCAAACGACTGTTGAACCGAGCAAACCT
CAACAAAGGGAAATGTTACTTGATGCACTTTTAGAAATCTCCGACAGTGACCCGCTTCTG
CGATATTATGTGGATTCTGCGACACATGAAATCATACTTTCTTTCTTAGGGAAAGTACAA
ATGGAAGTGACTTGTGCTCTGCTGCAAGAAAAGTATCATGTGGAGATAGAAATAAAAGAG
CCTACAGTCATTTATATGGAAAGACCGTTAAAAAAAGCAGAGTATACCATTCACATCGAA
GTTCCACCGAATCCTTTCTGGGCTTCCATTGGTCTATCTGTAGCACCGCTTCCATTAGGG
AGCGGAGTACAGTATGAGAGCTCGGTTTCTCTTGGATACTTAAATCAATCGTTTCAAAAT
GCAGTTATGGAGGGGATACGCTATGGCTGTGAACAAGGATTGTATGGTTGGAATGTGACG
GACTGTAAAATCTGTTTTAAGTATGGCTTATACTATAGCCCTGTTAGTACCCCAGCAGAT
TTTCGGATGCTTGCTCCTATTGTATTGGAACAAGTCTTAAAAAAAGCTGGAACAGAATTG
TTAGAGCCATATCTTAGTTTTAAAATTTATGCGCCACAGGAATATCTTTCACGAGCATAC
AACGATGCTCCTAAATATTGTGCGAACATCGTAGACACTCAATTGAAAAATAATGAGGTC
ATTCTTAGTGGAGAAATCCCTGCTCGGTGTATTCAAAAATATCGTAGTGATTTAACTTTC
TTTACAAATGGACGTAGTGTTTGTTTAACAGAGTTAAAAGGGTACCATGTTACTACCGGT
GAACCTGTTTGCCAGCCCCGTCGTCCAAATAGTCGGATAGATAAAGTACGATATATGTTC
AATAAAATAACTTAG
>95800|GHA-TMH-484|Neisseria_gonorrhoeae||Neisseria_gonorrhoeae:1-1935
ATGGAGGAAAATCACATGAAAATTATTAATATTGGAGTTTTAGCTCATGTTGATGCAGGA
AAAACTACCTTAACAGAAAGCTTATTATATAACAGTGGAGCGATTACAGAATTAGGAAGC
GTGGACAAAGGTACAACGAGGACGGATAATACGCTTTTAGAACGTCAGAGAGGAATTACA
ATTCAGACAGGAATAACCTCTTTTCAGTGGGAAAATACGAAGGTGAACATCATAGACACG
CCAGGACATATGGATTTCTTAGCAGAAGTATATCGTTCATTATCAGTTTTAGATGGGGCA
ATTCTACTGATTTCTGCAAAAGATGGCGTACAAGCACAAACTCGTATATTATTTCATGCA
CTTAGGAAAATGGGGATTCCCACAATCTTTTTTATCAATAAGATTGACCAAAATGGAATT
GATTTATCAACGGTTTATCAGGATATTAAAGAGAAACTTTCTGCCGAAATTGTAATCAAA
CAGAAGGTAGAACTGTATCCTAATATGTGTGTGACGAACTTTACCGAATCTGAACAATGG
GATATGGTAATAGAAGGAAATGATTACCTTTTGGAGAAATATACGTCTGGGAAATTATTG
GAAGCATTAGAACTCGAACAAGAGGAAAGCATAAGATTTCATAATTGTTCCCTGTTCCCT
GTTTATCACGGAAGTGCAAAAAACAATATAGGGATTGATAACCTTATAGAAGTGATTACG
AATAAATTTTATTCATCAACACATCGAGGTCAGTCTGAACTTTGCGGAAAAGTTTTCAAA
ATTGAGTATTCGGAAAAAAGACAGCGTCTTGCATATATACGTCTTTATAGTGGCGTACTG
CATTTGCGAGATCCGGTTAGAATATCGGAAAAGGAAAAAATAAAAATTACAGAAATGTAT
ACTTCAATAAATGGTGAATTATGTAAAATCGATAAGGCTTATTCCGGGGAAATTGTTATT
TTGCAGAATGAGTTTTTGAAGTTAAATAGTGTTCTTGGAGATACAAAGCTATTGCCACAG
AGAGAGAGAATTGAAAATCCCCTCCCTCTGCTGCAAACGACTGTTGAACCGAGCAAACCT
CAACAAAGGGAAATGTTACTTGATGCACTTTTAGAAATCTCCGACAGTGACCCGCTTCTG
CGATATTATGTGGATTCTGCGACACATGAAATCATACTTTCTTTCTTAGGGAAAGTACAA
ATGGAAGTGACTTGTGCTCTGCTGCAAGAAAAGTATCATGTGGAGATAGAAATAAAAGAG
CCTACAGTCATTTATATGGAAAGACCGTTAAAAAAAGCAGAGTATACCATTCACATCGAA
GTTCCACCGAATCCTTTCTGGGCTTCCATTGGTCTATCTGTAGCACCGCTTCCATTAGGG
AGCGGAGTACAGTATGAGAGCTCGGTTTCTCTTGGATACTTAAATCAATCGTTTCAAAAT
GCAGTTATGGAGGGGATACGCTATGGCTGTGAACAAGGATTGTATGGTTGGAATGTGACG
GACTGTAAAATCTGTTTTAAGTATGGCTTATACTATAGCCCTGTTAGTACCCCAGCAGAT
TTTCGGATGCTTGCTCCTATTGTATTGGAACAAGTCTTAAAAAAAGCTGGAACAGAATTG
TTAGAGCCATATCTTAGTTTTAAAATTTATGCGCCACAGGAATATCTTTCACGAGCATAC
AACGATGCTCCTAAATATTGTGCGAACATCGTAGACACTCAATTGAAAAATAATGAGGTC
ATTCTTAGTGGAGAAATCCCTGCTCGGTGTATTCAAAAATATCGTAGTGATTTAACTTTC
TTTACAAATGGACGTAGTGTTTGTTTAACAGAGTTAAAAGGGTACCATGTTACTACCGGT
GAACCTGTTTGCCAGCCCCGTCGTCCAAATAGTCGGATAGATAAAGTACGATATATGTTC
AATAAAATAACTTAG
>95801|GHA-TMH-537|Neisseria_gonorrhoeae||Neisseria_gonorrhoeae:1-1935
ATGGAGGAAAATCACATGAAAATTATTAATATTGGAGTTTTAGCTCATGTTGATGCAGGA
AAAACTACCTTAACAGAAAGCTTATTATATAACAGTGGAGCGATTACAGAATTAGGAAGC
GTGGACAAAGGTACAACGAGGACGGATAATACGCTTTTAGAACGTCAGAGAGGAATTACA
ATTCAGACAGGAATAACCTCTTTTCAGTGGGAAAATACGAAGGTGAACATCATAGACACG
CCAGGACATATGGATTTCTTAGCAGAAGTATATCGTTCATTATCAGTTTTAGATGGGGCA
ATTCTACTGATTTCTGCAAAAGATGGCGTACAAGCACAAACTCGTATATTATTTCATGCA
CTTAGGAAAATGGGGATTCCCACAATCTTTTTTATCAATAAGATTGACCAAAATGGAATT
GATTTATCAACGGTTTATCAGGATATTAAAGAGAAACTTTCTGCCGAAATTGTAATCAAA
CAGAAGGTAGAACTGTATCCTAATATGTGTGTGACGAACTTTACCGAATCTGAACAATGG
GATATGGTAATAGAAGGAAATGATTACCTTTTGGAGAAATATACGTCTGGGAAATTATTG
GAAGCATTAGAACTCGAACAAGAGGAAAGCATAAGATTTCATAATTGTTCCCTGTTCCCT
GTTTATCACGGAAGTGCAAAAAACAATATAGGGATTGATAACCTTATAGAAGTGATTACG
AATAAATTTTATTCATCAACACATCGAGGTCAGTCTGAACTTTGCGGAAAAGTTTTCAAA
ATTGAGTATTCGGAAAAAAGACAGCGTCTTGCATATATACGTCTTTATAGTGGCGTACTG
CATTTGCGAGATCCGGTTAGAATATCGGAAAAGGAAAAAATAAAAATTACAGAAATGTAT
ACTTCAATAAATGGTGAATTATGTAAAATCGATAAGGCTTATTCCGGGGAAATTGTTATT
TTGCAGAATGAGTTTTTGAAGTTAAATAGTGTTCTTGGAGATACAAAGCTATTGCCACAG
AGAGAGAGAATTGAAAATCCCCTCCCTCTGCTGCAAACGACTGTTGAACCGAGCAAACCT
CAACAAAGGGAAATGTTACTTGATGCACTTTTAGAAATCTCCGACAGTGACCCGCTTCTG
CGATATTATGTGGATTCTGCGACACATGAAATCATACTTTCTTTCTTAGGGAAAGTACAA
ATGGAAGTGACTTGTGCTCTGCTGCAAGAAAAGTATCATGTGGAGATAGAAATAAAAGAG
CCTACAGTCATTTATATGGAAAGACCGTTAAAAAAAGCAGAGTATACCATTCACATCGAA
GTTCCACCGAATCCTTTCTGGGCTTCCATTGGTCTATCTGTAGCACCGCTTCCATTAGGG
AGCGGAGTACAGTATGAGAGCTCGGTTTCTCTTGGATACTTAAATCAATCGTTTCAAAAT
GCAGTTATGGAGGGGATACGCTATGGCTGTGAACAAGGATTGTATGGTTGGAATGTGACG
GACTGTAAAATCTGTTTTAAGTATGGCTTATACTATAGCCCTGTTAGTACCCCAGCAGAT
TTTCGGATGCTTGCTCCTATTGTATTGGAACAAGTCTTAAAAAAAGCTGGAACAGAATTG
TTAGAGCCATATCTTAGTTTTAAAATTTATGCGCCACAGGAATATCTTTCACGAGCATAC
AACGATGCTCCTAAATATTGTGCGAACATCGTAGACACTCAATTGAAAAATAATGAGGTC
ATTCTTAGTGGAGAAATCCCTGCTCGGTGTATTCAAAAATATCGTAGTGATTTAACTTTC
TTTACAAATGGACGTAGTGTTTGTTTAACAGAGTTAAAAGGGTACCATGTTACTACCGGT
GAACCTGTTTGCCAGCCCCGTCGTCCAAATAGTCGGATAGATAAAGTACGATATATGTTC
AATAAAATAACTTAG
>95874|UMNJ13_06BO|Neisseria_gonorrhoeae||Neisseria_gonorrhoeae:1-1935
ATGGAGGAAAATCACATGAAAATTATTAATATTGGAGTTTTAGCTCATGTTGATGCAGGA
AAAACTACCTTAACAGAAAGCTTATTATATAACAGTGGAGCGATTACAGAATTAGGAAGC
GTGGACAAAGGTACAACGAGGACGGATAATACGCTTTTAGAACGTCAGAGAGGAATTACA
ATTCAGACAGGAATAACCTCTTTTCAGTGGGAAAATACGAAGGTGAACATCATAGACACG
CCAGGACATATGGATTTCTTAGCAGAAGTATATCGTTCATTATCAGTTTTAGATGGGGCA
ATTCTACTGATTTCTGCAAAAGATGGCGTACAAGCACAAACTCGTATATTATTTCATGCA
CTTAGGAAAATGGGGATTCCCACAATCTTTTTTATCAATAAGATTGACCAAAATGGAATT
GATTTATCAACGGTTTATCAGGATATTAAAGAGAAACTTTCTGCCGAAATTGTAATCAAA
CAGAAGGTAGAACTGTATCCTAATATGTGTGTGACGAACTTTACCGAATCTGAACAATGG
GATATGGTAATAGAAGGAAATGATTACCTTTTGGAGAAATATACGTCTGGGAAATTATTG
GAAGCATTAGAACTCGAACAAGAGGAAAGCATAAGATTTCATAATTGTTCCCTGTTCCCT
GTTTATCACGGAAGTGCAAAAAACAATATAGGGATTGATAACCTTATAGAAGTGATTACG
AATAAATTTTATTCATCAACACATCGAGGTCAGTCTGAACTTTGCGGAAAAGTTTTCAAA
ATTGAGTATTCGGAAAAAAGACAGCGTCTTGCATATATACGTCTTTATAGTGGCGTACTG
CATTTGCGAGATCCGGTTAGAATATCGGAAAAGGAAAAAATAAAAATTACAGAAATGTAT
ACTTCAATAAATGGTGAATTATGTAAAATCGATAAGGCTTATTCCGGGGAAATTGTTATT
TTGCAGAATGAGTTTTTGAAGTTAAATAGTGTTCTTGGAGATACAAAGCTATTGCCACAG
AGAGAGAGAATTGAAAATCCCCTCCCTCTGCTGCAAACGACTGTTGAACCGAGCAAACCT
CAACAAAGGGAAATGTTACTTGATGCACTTTTAGAAATCTCCGACAGTGACCCGCTTCTG
CGATATTATGTGGATTCTGCGACACATGAAATCATACTTTCTTTCTTAGGGAAAGTACAA
ATGGAAGTGACTTGTGCTCTGCTGCAAGAAAAGTATCATGTGGAGATAGAAATAAAAGAG
CCTACAGTCATTTATATGGAAAGACCGTTAAAAAAAGCAGAGTATACCATTCACATCGAA
GTTCCACCGAATCCTTTCTGGGCTTCCATTGGTCTATCTGTAGCACCGCTTCCATTAGGG
AGCGGAGTACAGTATGAGAGCTCGGTTTCTCTTGGATACTTAAATCAATCGTTTCAAAAT
GCAGTTATGGAGGGGATACGCTATGGCTGTGAACAAGGATTGTATGGTTGGAATGTGACG
GACTGTAAAATCTGTTTTAAGTATGGCTTATACTATAGCCCTGTTAGTACCCCAGCAGAT
TTTCGGATGCTTGCTCCTATTGTATTGGAACAAGTCTTAAAAAAAGCTGGAACAGAATTG
TTAGAGCCATATCTTAGTTTTAAAATTTATGCGCCACAGGAATATCTTTCACGAGCATAC
AACGATGCTCCTAAATATTGTGCGAACATCGTAGACACTCAATTGAAAAATAATGAGGTC
ATTCTTAGTGGAGAAATCCCTGCTCGGTGTATTCAAAAATATCGTAGTGATTTAACTTTC
TTTACAAATGGACGTAGTGTTTGTTTAACAGAGTTAAAAGGGTACCATGTTACTACCGGT
GAACCTGTTTGCCAGCCCCGTCGTCCAAATAGTCGGATAGATAAAGTACGATATATGTTC
AATAAAATAACTTAG
>95875|UMNJ15_061W|Neisseria_gonorrhoeae||Neisseria_gonorrhoeae:1-1935
ATGGAGGAAAATCACATGAAAATTATTAATATTGGAGTTTTAGCTCATGTTGATGCAGGA
AAAACTACCTTAACAGAAAGCTTATTATATAACAGTGGAGCGATTACAGAATTAGGAAGC
GTGGACAAAGGTACAACGAGGACGGATAATACGCTTTTAGAACGTCAGAGAGGAATTACA
ATTCAGACAGGAATAACCTCTTTTCAGTGGGAAAATACGAAGGTGAACATCATAGACACG
CCAGGACATATGGATTTCTTAGCAGAAGTATATCGTTCATTATCAGTTTTAGATGGGGCA
ATTCTACTGATTTCTGCAAAAGATGGCGTACAAGCACAAACTCGTATATTATTTCATGCA
CTTAGGAAAATGGGGATTCCCACAATCTTTTTTATCAATAAGATTGACCAAAATGGAATT
GATTTATCAACGGTTTATCAGGATATTAAAGAGAAACTTTCTGCCGAAATTGTAATCAAA
CAGAAGGTAGAACTGTATCCTAATATGTGTGTGACGAACTTTACCGAATCTGAACAATGG
GATATGGTAATAGAAGGAAATGATTACCTTTTGGAGAAATATACGTCTGGGAAATTATTG
GAAGCATTAGAACTCGAACAAGAGGAAAGCATAAGATTTCATAATTGTTCCCTGTTCCCT
GTTTATCACGGAAGTGCAAAAAACAATATAGGGATTGATAACCTTATAGAAGTGATTACG
AATAAATTTTATTCATCAACACATCGAGGTCAGTCTGAACTTTGCGGAAAAGTTTTCAAA
ATTGAGTATTCGGAAAAAAGACAGCGTCTTGCATATATACGTCTTTATAGTGGCGTACTG
CATTTGCGAGATCCGGTTAGAATATCGGAAAAGGAAAAAATAAAAATTACAGAAATGTAT
ACTTCAATAAATGGTGAATTATGTAAAATCGATAAGGCTTATTCCGGGGAAATTGTTATT
TTGCAGAATGAGTTTTTGAAGTTAAATAGTGTTCTTGGAGATACAAAGCTATTGCCACAG
AGAGAGAGAATTGAAAATCCCCTCCCTCTGCTGCAAACGACTGTTGAACCGAGCAAACCT
CAACAAAGGGAAATGTTACTTGATGCACTTTTAGAAATCTCCGACAGTGACCCGCTTCTG
CGATATTATGTGGATTCTGCGACACATGAAATCATACTTTCTTTCTTAGGGAAAGTACAA
ATGGAAGTGACTTGTGCTCTGCTGCAAGAAAAGTATCATGTGGAGATAGAAATAAAAGAG
CCTACAGTCATTTATATGGAAAGACCGTTAAAAAAAGCAGAGTATACCATTCACATCGAA
GTTCCACCGAATCCTTTCTGGGCTTCCATTGGTCTATCTGTAGCACCGCTTCCATTAGGG
AGCGGAGTACAGTATGAGAGCTCGGTTTCTCTTGGATACTTAAATCAATCGTTTCAAAAT
GCAGTTATGGAGGGGATACGCTATGGCTGTGAACAAGGATTGTATGGTTGGAATGTGACG
GACTGTAAAATCTGTTTTAAGTATGGCTTATACTATAGCCCTGTTAGTACCCCAGCAGAT
TTTCGGATGCTTGCTCCTATTGTATTGGAACAAGTCTTAAAAAAAGCTGGAACAGAATTG
TTAGAGCCATATCTTAGTTTTAAAATTTATGCGCCACAGGAATATCTTTCACGAGCATAC
AACGATGCTCCTAAATATTGTGCGAACATCGTAGACACTCAATTGAAAAATAATGAGGTC
ATTCTTAGTGGAGAAATCCCTGCTCGGTGTATTCAAAAATATCGTAGTGATTTAACTTTC
TTTACAAATGGACGTAGTGTTTGTTTAACAGAGTTAAAAGGGTACCATGTTACTACCGGT
GAACCTGTTTGCCAGCCCCGTCGTCCAAATAGTCGGATAGATAAAGTACGATATATGTTC
AATAAAATAACTTAG
>95876|UMNJ19_04C7|Neisseria_gonorrhoeae||Neisseria_gonorrhoeae:1-1935
ATGGAGGAAAATCACATGAAAATTATTAATATTGGAGTTTTAGCTCATGTTGATGCAGGA
AAAACTACCTTAACAGAAAGCTTATTATATAACAGTGGAGCGATTACAGAATTAGGAAGC
GTGGACAAAGGTACAACGAGGACGGATAATACGCTTTTAGAACGTCAGAGAGGAATTACA
ATTCAGACAGGAATAACCTCTTTTCAGTGGGAAAATACGAAGGTGAACATCATAGACACG
CCAGGACATATGGATTTCTTAGCAGAAGTATATCGTTCATTATCAGTTTTAGATGGGGCA
ATTCTACTGATTTCTGCAAAAGATGGCGTACAAGCACAAACTCGTATATTATTTCATGCA
CTTAGGAAAATGGGGATTCCCACAATCTTTTTTATCAATAAGATTGACCAAAATGGAATT
GATTTATCAACGGTTTATCAGGATATTAAAGAGAAACTTTCTGCCGAAATTGTAATCAAA
CAGAAGGTAGAACTGTATCCTAATATGTGTGTGACGAACTTTACCGAATCTGAACAATGG
GATATGGTAATAGAAGGAAATGATTACCTTTTGGAGAAATATACGTCTGGGAAATTATTG
GAAGCATTAGAACTCGAACAAGAGGAAAGCATAAGATTTCATAATTGTTCCCTGTTCCCT
GTTTATCACGGAAGTGCAAAAAACAATATAGGGATTGATAACCTTATAGAAGTGATTACG
AATAAATTTTATTCATCAACACATCGAGGTCAGTCTGAACTTTGCGGAAAAGTTTTCAAA
ATTGAGTATTCGGAAAAAAGACAGCGTCTTGCATATATACGTCTTTATAGTGGCGTACTG
CATTTGCGAGATCCGGTTAGAATATCGGAAAAGGAAAAAATAAAAATTACAGAAATGTAT
ACTTCAATAAATGGTGAATTATGTAAAATCGATAAGGCTTATTCCGGGGAAATTGTTATT
TTGCAGAATGAGTTTTTGAAGTTAAATAGTGTTCTTGGAGATACAAAGCTATTGCCACAG
AGAGAGAGAATTGAAAATCCCCTCCCTCTGCTGCAAACGACTGTTGAACCGAGCAAACCT
CAACAAAGGGAAATGTTACTTGATGCACTTTTAGAAATCTCCGACAGTGACCCGCTTCTG
CGATATTATGTGGATTCTGCGACACATGAAATCATACTTTCTTTCTTAGGGAAAGTACAA
ATGGAAGTGACTTGTGCTCTGCTGCAAGAAAAGTATCATGTGGAGATAGAAATAAAAGAG
CCTACAGTCATTTATATGGAAAGACCGTTAAAAAAAGCAGAGTATACCATTCACATCGAA
GTTCCACCGAATCCTTTCTGGGCTTCCATTGGTCTATCTGTAGCACCGCTTCCATTAGGG
AGCGGAGTACAGTATGAGAGCTCGGTTTCTCTTGGATACTTAAATCAATCGTTTCAAAAT
GCAGTTATGGAGGGGATACGCTATGGCTGTGAACAAGGATTGTATGGTTGGAATGTGACG
GACTGTAAAATCTGTTTTAAGTATGGCTTATACTATAGCCCTGTTAGTACCCCAGCAGAT
TTTCGGATGCTTGCTCCTATTGTATTGGAACAAGTCTTAAAAAAAGCTGGAACAGAATTG
TTAGAGCCATATCTTAGTTTTAAAATTTATGCGCCACAGGAATATCTTTCACGAGCATAC
AACGATGCTCCTAAATATTGTGCGAACATCGTAGACACTCAATTGAAAAATAATGAGGTC
ATTCTTAGTGGAGAAATCCCTGCTCGGTGTATTCAAAAATATCGTAGTGATTTAACTTTC
TTTACAAATGGACGTAGTGTTTGTTTAACAGAGTTAAAAGGGTACCATGTTACTACCGGT
GAACCTGTTTGCCAGCCCCGTCGTCCAAATAGTCGGATAGATAAAGTACGATATATGTTC
AATAAAATAACTTAG
>99906|NG_AMS0555|Neisseria_gonorrhoeae||Neisseria_gonorrhoeae:1-1935
ATGGAGGAAAATCACATGAAAATTATTAATATTGGAGTTTTAGCTCATGTTGATGCAGGA
AAAACTACCTTAACAGAAAGCTTATTATATAACAGTGGAGCGATTACAGAATTAGGAAGC
GTGGACAAAGGTACAACGAGGACGGATAATACGCTTTTAGAACGTCAGAGAGGAATTACA
ATTCAGACAGGAATAACCTCTTTTCAGTGGGAAAATACGAAGGTGAACATCATAGACACG
CCAGGACATATGGATTTCTTAGCAGAAGTATATCGTTCATTATCAGTTTTAGATGGGGCA
ATTCTACTGATTTCTGCAAAAGATGGCGTACAAGCACAAACTCGTATATTATTTCATGCA
CTTAGGAAAATGGGGATTCCCACAATCTTTTTTATCAATAAGATTGACCAAAATGGAATT
GATTTATCAACGGTTTATCAGGATATTAAAGAGAAACTTTCTGCCGAAATTGTAATCAAA
CAGAAGGTAGAACTGTATCCTAATATGTGTGTGACGAACTTTACCGAATCTGAACAATGG
GATATGGTAATAGAAGGAAATGATTACCTTTTGGAGAAATATACGTCTGGGAAATTATTG
GAAGCATTAGAACTCGAACAAGAGGAAAGCATAAGATTTCATAATTGTTCCCTGTTCCCT
GTTTATCACGGAAGTGCAAAAAACAATATAGGGATTGATAACCTTATAGAAGTGATTACG
AATAAATTTTATTCATCAACACATCGAGGTCAGTCTGAACTTTGCGGAAAAGTTTTCAAA
ATTGAGTATTCGGAAAAAAGACAGCGTCTTGCATATATACGTCTTTATAGTGGCGTACTG
CATTTGCGAGATCCGGTTAGAATATCGGAAAAGGAAAAAATAAAAATTACAGAAATGTAT
ACTTCAATAAATGGTGAATTATGTAAAATCGATAAGGCTTATTCCGGGGAAATTGTTATT
TTGCAGAATGAGTTTTTGAAGTTAAATAGTGTTCTTGGAGATACAAAGCTATTGCCACAG
AGAGAGAGAATTGAAAATCCCCTCCCTCTGCTGCAAACGACTGTTGAACCGAGCAAACCT
CAACAAAGGGAAATGTTACTTGATGCACTTTTAGAAATCTCCGACAGTGACCCGCTTCTG
CGATATTATGTGGATTCTGCGACACATGAAATCATACTTTCTTTCTTAGGGAAAGTACAA
ATGGAAGTGACTTGTGCTCTGCTGCAAGAAAAGTATCATGTGGAGATAGAAATAAAAGAG
CCTACAGTCATTTATATGGAAAGACCGTTAAAAAAAGCAGAGTATACCATTCACATCGAA
GTTCCACCGAATCCTTTCTGGGCTTCCATTGGTCTATCTGTAGCACCGCTTCCATTAGGG
AGCGGAGTACAGTATGAGAGCTCGGTTTCTCTTGGATACTTAAATCAATCGTTTCAAAAT
GCAGTTATGGAGGGGATACGCTATGGCTGTGAACAAGGATTGTATGGTTGGAATGTGACG
GACTGTAAAATCTGTTTTAAGTATGGCTTATACTATAGCCCTGTTAGTACCCCAGCAGAT
TTTCGGATGCTTGCTCCTATTGTATTGGAACAAGTCTTAAAAAAAGCTGGAACAGAATTG
TTAGAGCCATATCTTAGTTTTAAAATTTATGCGCCACAGGAATATCTTTCACGAGCATAC
AACGATGCTCCTAAATATTGTGCGAACATCGTAGACACTCAATTGAAAAATAATGAGGTC
ATTCTTAGTGGAGAAATCCCTGCTCGGTGTATTCAAAAATATCGTAGTGATTTAACTTTC
TTTACAAATGGACGTAGTGTTTGTTTAACAGAGTTAAAAGGGTACCATGTTACTACCGGT
GAACCTGTTTGCCAGCCCCGTCGTCCAAATAGTCGGATAGATAAAGTACGATATATGTTC
AATAAAATAACTTAG
>99907|NG_AMS0556|Neisseria_gonorrhoeae||Neisseria_gonorrhoeae:1-1935
ATGGAGGAAAATCACATGAAAATTATTAATATTGGAGTTTTAGCTCATGTTGATGCAGGA
AAAACTACCTTAACAGAAAGCTTATTATATAACAGTGGAGCGATTACAGAATTAGGAAGC
GTGGACAAAGGTACAACGAGGACGGATAATACGCTTTTAGAACGTCAGAGAGGAATTACA
ATTCAGACAGGAATAACCTCTTTTCAGTGGGAAAATACGAAGGTGAACATCATAGACACG
CCAGGACATATGGATTTCTTAGCAGAAGTATATCGTTCATTATCAGTTTTAGATGGGGCA
ATTCTACTGATTTCTGCAAAAGATGGCGTACAAGCACAAACTCGTATATTATTTCATGCA
CTTAGGAAAATGGGGATTCCCACAATCTTTTTTATCAATAAGATTGACCAAAATGGAATT
GATTTATCAACGGTTTATCAGGATATTAAAGAGAAACTTTCTGCCGAAATTGTAATCAAA
CAGAAGGTAGAACTGTATCCTAATATGTGTGTGACGAACTTTACCGAATCTGAACAATGG
GATATGGTAATAGAAGGAAATGATTACCTTTTGGAGAAATATACGTCTGGGAAATTATTG
GAAGCATTAGAACTCGAACAAGAGGAAAGCATAAGATTTCATAATTGTTCCCTGTTCCCT
GTTTATCACGGAAGTGCAAAAAACAATATAGGGATTGATAACCTTATAGAAGTGATTACG
AATAAATTTTATTCATCAACACATCGAGGTCAGTCTGAACTTTGCGGAAAAGTTTTCAAA
ATTGAGTATTCGGAAAAAAGACAGCGTCTTGCATATATACGTCTTTATAGTGGCGTACTG
CATTTGCGAGATCCGGTTAGAATATCGGAAAAGGAAAAAATAAAAATTACAGAAATGTAT
ACTTCAATAAATGGTGAATTATGTAAAATCGATAAGGCTTATTCCGGGGAAATTGTTATT
TTGCAGAATGAGTTTTTGAAGTTAAATAGTGTTCTTGGAGATACAAAGCTATTGCCACAG
AGAGAGAGAATTGAAAATCCCCTCCCTCTGCTGCAAACGACTGTTGAACCGAGCAAACCT
CAACAAAGGGAAATGTTACTTGATGCACTTTTAGAAATCTCCGACAGTGACCCGCTTCTG
CGATATTATGTGGATTCTGCGACACATGAAATCATACTTTCTTTCTTAGGGAAAGTACAA
ATGGAAGTGACTTGTGCTCTGCTGCAAGAAAAGTATCATGTGGAGATAGAAATAAAAGAG
CCTACAGTCATTTATATGGAAAGACCGTTAAAAAAAGCAGAGTATACCATTCACATCGAA
GTTCCACCGAATCCTTTCTGGGCTTCCATTGGTCTATCTGTAGCACCGCTTCCATTAGGG
AGCGGAGTACAGTATGAGAGCTCGGTTTCTCTTGGATACTTAAATCAATCGTTTCAAAAT
GCAGTTATGGAGGGGATACGCTATGGCTGTGAACAAGGATTGTATGGTTGGAATGTGACG
GACTGTAAAATCTGTTTTAAGTATGGCTTATACTATAGCCCTGTTAGTACCCCAGCAGAT
TTTCGGATGCTTGCTCCTATTGTATTGGAACAAGTCTTAAAAAAAGCTGGAACAGAATTG
TTAGAGCCATATCTTAGTTTTAAAATTTATGCGCCACAGGAATATCTTTCACGAGCATAC
AACGATGCTCCTAAATATTGTGCGAACATCGTAGACACTCAATTGAAAAATAATGAGGTC
ATTCTTAGTGGAGAAATCCCTGCTCGGTGTATTCAAAAATATCGTAGTGATTTAACTTTC
TTTACAAATGGACGTAGTGTTTGTTTAACAGAGTTAAAAGGGTACCATGTTACTACCGGT
GAACCTGTTTGCCAGCCCCGTCGTCCAAATAGTCGGATAGATAAAGTACGATATATGTTC
AATAAAATAACTTAG
>99910|NG_AMS0480|Neisseria_gonorrhoeae||Neisseria_gonorrhoeae:1-1935
ATGGAGGAAAATCACATGAAAATTATTAATATTGGAGTTTTAGCTCATGTTGATGCAGGA
AAAACTACCTTAACAGAAAGCTTATTATATAACAGTGGAGCGATTACAGAATTAGGAAGC
GTGGACAAAGGTACAACGAGGACGGATAATACGCTTTTAGAACGTCAGAGAGGAATTACA
ATTCAGACAGGAATAACCTCTTTTCAGTGGGAAAATACGAAGGTGAACATCATAGACACG
CCAGGACATATGGATTTCTTAGCAGAAGTATATCGTTCATTATCAGTTTTAGATGGGGCA
ATTCTACTGATTTCTGCAAAAGATGGCGTACAAGCACAAACTCGTATATTATTTCATGCA
CTTAGGAAAATGGGGATTCCCACAATCTTTTTTATCAATAAGATTGACCAAAATGGAATT
GATTTATCAACGGTTTATCAGGATATTAAAGAGAAACTTTCTGCCGAAATTGTAATCAAA
CAGAAGGTAGAACTGTATCCTAATATGTGTGTGACGAACTTTACCGAATCTGAACAATGG
GATATGGTAATAGAAGGAAATGATTACCTTTTGGAGAAATATACGTCTGGGAAATTATTG
GAAGCATTAGAACTCGAACAAGAGGAAAGCATAAGATTTCATAATTGTTCCCTGTTCCCT
GTTTATCACGGAAGTGCAAAAAACAATATAGGGATTGATAACCTTATAGAAGTGATTACG
AATAAATTTTATTCATCAACACATCGAGGTCAGTCTGAACTTTGCGGAAAAGTTTTCAAA
ATTGAGTATTCGGAAAAAAGACAGCGTCTTGCATATATACGTCTTTATAGTGGCGTACTG
CATTTGCGAGATCCGGTTAGAATATCGGAAAAGGAAAAAATAAAAATTACAGAAATGTAT
ACTTCAATAAATGGTGAATTATGTAAAATCGATAAGGCTTATTCCGGGGAAATTGTTATT
TTGCAGAATGAGTTTTTGAAGTTAAATAGTGTTCTTGGAGATACAAAGCTATTGCCACAG
AGAGAGAGAATTGAAAATCCCCTCCCTCTGCTGCAAACGACTGTTGAACCGAGCAAACCT
CAACAAAGGGAAATGTTACTTGATGCACTTTTAGAAATCTCCGACAGTGACCCGCTTCTG
CGATATTATGTGGATTCTGCGACACATGAAATCATACTTTCTTTCTTAGGGAAAGTACAA
ATGGAAGTGACTTGTGCTCTGCTGCAAGAAAAGTATCATGTGGAGATAGAAATAAAAGAG
CCTACAGTCATTTATATGGAAAGACCGTTAAAAAAAGCAGAGTATACCATTCACATCGAA
GTTCCACCGAATCCTTTCTGGGCTTCCATTGGTCTATCTGTAGCACCGCTTCCATTAGGG
AGCGGAGTACAGTATGAGAGCTCGGTTTCTCTTGGATACTTAAATCAATCGTTTCAAAAT
GCAGTTATGGAGGGGATACGCTATGGCTGTGAACAAGGATTGTATGGTTGGAATGTGACG
GACTGTAAAATCTGTTTTAAGTATGGCTTATACTATAGCCCTGTTAGTACCCCAGCAGAT
TTTCGGATGCTTGCTCCTATTGTATTGGAACAAGTCTTAAAAAAAGCTGGAACAGAATTG
TTAGAGCCATATCTTAGTTTTAAAATTTATGCGCCACAGGAATATCTTTCACGAGCATAC
AACGATGCTCCTAAATATTGTGCGAACATCGTAGACACTCAATTGAAAAATAATGAGGTC
ATTCTTAGTGGAGAAATCCCTGCTCGGTGTATTCAAAAATATCGTAGTGATTTAACTTTC
TTTACAAATGGACGTAGTGTTTGTTTAACAGAGTTAAAAGGGTACCATGTTACTACCGGT
GAACCTGTTTGCCAGCCCCGTCGTCCAAATAGTCGGATAGATAAAGTACGATATATGTTC
AATAAAATAACTTAG
>99911|NG_AMS0481|Neisseria_gonorrhoeae||Neisseria_gonorrhoeae:1-1935
ATGGAGGAAAATCACATGAAAATTATTAATATTGGAGTTTTAGCTCATGTTGATGCAGGA
AAAACTACCTTAACAGAAAGCTTATTATATAACAGTGGAGCGATTACAGAATTAGGAAGC
GTGGACAAAGGTACAACGAGGACGGATAATACGCTTTTAGAACGTCAGAGAGGAATTACA
ATTCAGACAGGAATAACCTCTTTTCAGTGGGAAAATACGAAGGTGAACATCATAGACACG
CCAGGACATATGGATTTCTTAGCAGAAGTATATCGTTCATTATCAGTTTTAGATGGGGCA
ATTCTACTGATTTCTGCAAAAGATGGCGTACAAGCACAAACTCGTATATTATTTCATGCA
CTTAGGAAAATGGGGATTCCCACAATCTTTTTTATCAATAAGATTGACCAAAATGGAATT
GATTTATCAACGGTTTATCAGGATATTAAAGAGAAACTTTCTGCCGAAATTGTAATCAAA
CAGAAGGTAGAACTGTATCCTAATATGTGTGTGACGAACTTTACCGAATCTGAACAATGG
GATATGGTAATAGAAGGAAATGATTACCTTTTGGAGAAATATACGTCTGGGAAATTATTG
GAAGCATTAGAACTCGAACAAGAGGAAAGCATAAGATTTCATAATTGTTCCCTGTTCCCT
GTTTATCACGGAAGTGCAAAAAACAATATAGGGATTGATAACCTTATAGAAGTGATTACG
AATAAATTTTATTCATCAACACATCGAGGTCAGTCTGAACTTTGCGGAAAAGTTTTCAAA
ATTGAGTATTCGGAAAAAAGACAGCGTCTTGCATATATACGTCTTTATAGTGGCGTACTG
CATTTGCGAGATCCGGTTAGAATATCGGAAAAGGAAAAAATAAAAATTACAGAAATGTAT
ACTTCAATAAATGGTGAATTATGTAAAATCGATAAGGCTTATTCCGGGGAAATTGTTATT
TTGCAGAATGAGTTTTTGAAGTTAAATAGTGTTCTTGGAGATACAAAGCTATTGCCACAG
AGAGAGAGAATTGAAAATCCCCTCCCTCTGCTGCAAACGACTGTTGAACCGAGCAAACCT
CAACAAAGGGAAATGTTACTTGATGCACTTTTAGAAATCTCCGACAGTGACCCGCTTCTG
CGATATTATGTGGATTCTGCGACACATGAAATCATACTTTCTTTCTTAGGGAAAGTACAA
ATGGAAGTGACTTGTGCTCTGCTGCAAGAAAAGTATCATGTGGAGATAGAAATAAAAGAG
CCTACAGTCATTTATATGGAAAGACCGTTAAAAAAAGCAGAGTATACCATTCACATCGAA
GTTCCACCGAATCCTTTCTGGGCTTCCATTGGTCTATCTGTAGCACCGCTTCCATTAGGG
AGCGGAGTACAGTATGAGAGCTCGGTTTCTCTTGGATACTTAAATCAATCGTTTCAAAAT
GCAGTTATGGAGGGGATACGCTATGGCTGTGAACAAGGATTGTATGGTTGGAATGTGACG
GACTGTAAAATCTGTTTTAAGTATGGCTTATACTATAGCCCTGTTAGTACCCCAGCAGAT
TTTCGGATGCTTGCTCCTATTGTATTGGAACAAGTCTTAAAAAAAGCTGGAACAGAATTG
TTAGAGCCATATCTTAGTTTTAAAATTTATGCGCCACAGGAATATCTTTCACGAGCATAC
AACGATGCTCCTAAATATTGTGCGAACATCGTAGACACTCAATTGAAAAATAATGAGGTC
ATTCTTAGTGGAGAAATCCCTGCTCGGTGTATTCAAAAATATCGTAGTGATTTAACTTTC
TTTACAAATGGACGTAGTGTTTGTTTAACAGAGTTAAAAGGGTACCATGTTACTACCGGT
GAACCTGTTTGCCAGCCCCGTCGTCCAAATAGTCGGATAGATAAAGTACGATATATGTTC
AATAAAATAACTTAG
>99912|NG_AMS0489|Neisseria_gonorrhoeae||Neisseria_gonorrhoeae:1-1935
ATGGAGGAAAATCACATGAAAATTATTAATATTGGAGTTTTAGCTCATGTTGATGCAGGA
AAAACTACCTTAACAGAAAGCTTATTATATAACAGTGGAGCGATTACAGAATTAGGAAGC
GTGGACAAAGGTACAACGAGGACGGATAATACGCTTTTAGAACGTCAGAGAGGAATTACA
ATTCAGACAGGAATAACCTCTTTTCAGTGGGAAAATACGAAGGTGAACATCATAGACACG
CCAGGACATATGGATTTCTTAGCAGAAGTATATCGTTCATTATCAGTTTTAGATGGGGCA
ATTCTACTGATTTCTGCAAAAGATGGCGTACAAGCACAAACTCGTATATTATTTCATGCA
CTTAGGAAAATGGGGATTCCCACAATCTTTTTTATCAATAAGATTGACCAAAATGGAATT
GATTTATCAACGGTTTATCAGGATATTAAAGAGAAACTTTCTGCCGAAATTGTAATCAAA
CAGAAGGTAGAACTGTATCCTAATATGTGTGTGACGAACTTTACCGAATCTGAACAATGG
GATATGGTAATAGAAGGAAATGATTACCTTTTGGAGAAATATACGTCTGGGAAATTATTG
GAAGCATTAGAACTCGAACAAGAGGAAAGCATAAGATTTCATAATTGTTCCCTGTTCCCT
GTTTATCACGGAAGTGCAAAAAACAATATAGGGATTGATAACCTTATAGAAGTGATTACG
AATAAATTTTATTCATCAACACATCGAGGTCAGTCTGAACTTTGCGGAAAAGTTTTCAAA
ATTGAGTATTCGGAAAAAAGACAGCGTCTTGCATATATACGTCTTTATAGTGGCGTACTG
CATTTGCGAGATCCGGTTAGAATATCGGAAAAGGAAAAAATAAAAATTACAGAAATGTAT
ACTTCAATAAATGGTGAATTATGTAAAATCGATAAGGCTTATTCCGGGGAAATTGTTATT
TTGCAGAATGAGTTTTTGAAGTTAAATAGTGTTCTTGGAGATACAAAGCTATTGCCACAG
AGAGAGAGAATTGAAAATCCCCTCCCTCTGCTGCAAACGACTGTTGAACCGAGCAAACCT
CAACAAAGGGAAATGTTACTTGATGCACTTTTAGAAATCTCCGACAGTGACCCGCTTCTG
CGATATTATGTGGATTCTGCGACACATGAAATCATACTTTCTTTCTTAGGGAAAGTACAA
ATGGAAGTGACTTGTGCTCTGCTGCAAGAAAAGTATCATGTGGAGATAGAAATAAAAGAG
CCTACAGTCATTTATATGGAAAGACCGTTAAAAAAAGCAGAGTATACCATTCACATCGAA
GTTCCACCGAATCCTTTCTGGGCTTCCATTGGTCTATCTGTAGCACCGCTTCCATTAGGG
AGCGGAGTACAGTATGAGAGCTCGGTTTCTCTTGGATACTTAAATCAATCGTTTCAAAAT
GCAGTTATGGAGGGGATACGCTATGGCTGTGAACAAGGATTGTATGGTTGGAATGTGACG
GACTGTAAAATCTGTTTTAAGTATGGCTTATACTATAGCCCTGTTAGTACCCCAGCAGAT
TTTCGGATGCTTGCTCCTATTGTATTGGAACAAGTCTTAAAAAAAGCTGGAACAGAATTG
TTAGAGCCATATCTTAGTTTTAAAATTTATGCGCCACAGGAATATCTTTCACGAGCATAC
AACGATGCTCCTAAATATTGTGCGAACATCGTAGACACTCAATTGAAAAATAATGAGGTC
ATTCTTAGTGGAGAAATCCCTGCTCGGTGTATTCAAAAATATCGTAGTGATTTAACTTTC
TTTACAAATGGACGTAGTGTTTGTTTAACAGAGTTAAAAGGGTACCATGTTACTACCGGT
GAACCTGTTTGCCAGCCCCGTCGTCCAAATAGTCGGATAGATAAAGTACGATATATGTTC
AATAAAATAACTTAG
>99932|NG_AMS0206_2|Neisseria_gonorrhoeae||Neisseria_gonorrhoeae:1-1935
ATGGAGGAAAATCACATGAAAATTATTAATATTGGAGTTTTAGCTCATGTTGATGCAGGA
AAAACTACCTTAACAGAAAGCTTATTATATAACAGTGGAGCGATTACAGAATTAGGAAGC
GTGGACAAAGGTACAACGAGGACGGATAATACGCTTTTAGAACGTCAGAGAGGAATTACA
ATTCAGACAGGAATAACCTCTTTTCAGTGGGAAAATACGAAGGTGAACATCATAGACACG
CCAGGACATATGGATTTCTTAGCAGAAGTATATCGTTCATTATCAGTTTTAGATGGGGCA
ATTCTACTGATTTCTGCAAAAGATGGCGTACAAGCACAAACTCGTATATTATTTCATGCA
CTTAGGAAAATGGGGATTCCCACAATCTTTTTTATCAATAAGATTGACCAAAATGGAATT
GATTTATCAACGGTTTATCAGGATATTAAAGAGAAACTTTCTGCCGAAATTGTAATCAAA
CAGAAGGTAGAACTGTATCCTAATATGTGTGTGACGAACTTTACCGAATCTGAACAATGG
GATATGGTAATAGAAGGAAATGATTACCTTTTGGAGAAATATACGTCTGGGAAATTATTG
GAAGCATTAGAACTCGAACAAGAGGAAAGCATAAGATTTCATAATTGTTCCCTGTTCCCT
GTTTATCACGGAAGTGCAAAAAACAATATAGGGATTGATAACCTTATAGAAGTGATTACG
AATAAATTTTATTCATCAACACATCGAGGTCAGTCTGAACTTTGCGGAAAAGTTTTCAAA
ATTGAGTATTCGGAAAAAAGACAGCGTCTTGCATATATACGTCTTTATAGTGGCGTACTG
CATTTGCGAGATCCGGTTAGAATATCGGAAAAGGAAAAAATAAAAATTACAGAAATGTAT
ACTTCAATAAATGGTGAATTATGTAAAATCGATAAGGCTTATTCCGGGGAAATTGTTATT
TTGCAGAATGAGTTTTTGAAGTTAAATAGTGTTCTTGGAGATACAAAGCTATTGCCACAG
AGAGAGAGAATTGAAAATCCCCTCCCTCTGCTGCAAACGACTGTTGAACCGAGCAAACCT
CAACAAAGGGAAATGTTACTTGATGCACTTTTAGAAATCTCCGACAGTGACCCGCTTCTG
CGATATTATGTGGATTCTGCGACACATGAAATCATACTTTCTTTCTTAGGGAAAGTACAA
ATGGAAGTGACTTGTGCTCTGCTGCAAGAAAAGTATCATGTGGAGATAGAAATAAAAGAG
CCTACAGTCATTTATATGGAAAGACCGTTAAAAAAAGCAGAGTATACCATTCACATCGAA
GTTCCACCGAATCCTTTCTGGGCTTCCATTGGTCTATCTGTAGCACCGCTTCCATTAGGG
AGCGGAGTACAGTATGAGAGCTCGGTTTCTCTTGGATACTTAAATCAATCGTTTCAAAAT
GCAGTTATGGAGGGGATACGCTATGGCTGTGAACAAGGATTGTATGGTTGGAATGTGACG
GACTGTAAAATCTGTTTTAAGTATGGCTTATACTATAGCCCTGTTAGTACCCCAGCAGAT
TTTCGGATGCTTGCTCCTATTGTATTGGAACAAGTCTTAAAAAAAGCTGGAACAGAATTG
TTAGAGCCATATCTTAGTTTTAAAATTTATGCGCCACAGGAATATCTTTCACGAGCATAC
AACGATGCTCCTAAATATTGTGCGAACATCGTAGACACTCAATTGAAAAATAATGAGGTC
ATTCTTAGTGGAGAAATCCCTGCTCGGTGTATTCAAAAATATCGTAGTGATTTAACTTTC
TTTACAAATGGACGTAGTGTTTGTTTAACAGAGTTAAAAGGGTACCATGTTACTACCGGT
GAACCTGTTTGCCAGCCCCGTCGTCCAAATAGTCGGATAGATAAAGTACGATATATGTTC
AATAAAATAACTTAG
>99935|NG_AMS0534|Neisseria_gonorrhoeae||Neisseria_gonorrhoeae:1-1935
ATGGAGGAAAATCACATGAAAATTATTAATATTGGAGTTTTAGCTCATGTTGATGCAGGA
AAAACTACCTTAACAGAAAGCTTATTATATAACAGTGGAGCGATTACAGAATTAGGAAGC
GTGGACAAAGGTACAACGAGGACGGATAATACGCTTTTAGAACGTCAGAGAGGAATTACA
ATTCAGACAGGAATAACCTCTTTTCAGTGGGAAAATACGAAGGTGAACATCATAGACACG
CCAGGACATATGGATTTCTTAGCAGAAGTATATCGTTCATTATCAGTTTTAGATGGGGCA
ATTCTACTGATTTCTGCAAAAGATGGCGTACAAGCACAAACTCGTATATTATTTCATGCA
CTTAGGAAAATGGGGATTCCCACAATCTTTTTTATCAATAAGATTGACCAAAATGGAATT
GATTTATCAACGGTTTATCAGGATATTAAAGAGAAACTTTCTGCCGAAATTGTAATCAAA
CAGAAGGTAGAACTGTATCCTAATATGTGTGTGACGAACTTTACCGAATCTGAACAATGG
GATATGGTAATAGAAGGAAATGATTACCTTTTGGAGAAATATACGTCTGGGAAATTATTG
GAAGCATTAGAACTCGAACAAGAGGAAAGCATAAGATTTCATAATTGTTCCCTGTTCCCT
GTTTATCACGGAAGTGCAAAAAACAATATAGGGATTGATAACCTTATAGAAGTGATTACG
AATAAATTTTATTCATCAACACATCGAGGTCAGTCTGAACTTTGCGGAAAAGTTTTCAAA
ATTGAGTATTCGGAAAAAAGACAGCGTCTTGCATATATACGTCTTTATAGTGGCGTACTG
CATTTGCGAGATCCGGTTAGAATATCGGAAAAGGAAAAAATAAAAATTACAGAAATGTAT
ACTTCAATAAATGGTGAATTATGTAAAATCGATAAGGCTTATTCCGGGGAAATTGTTATT
TTGCAGAATGAGTTTTTGAAGTTAAATAGTGTTCTTGGAGATACAAAGCTATTGCCACAG
AGAGAGAGAATTGAAAATCCCCTCCCTCTGCTGCAAACGACTGTTGAACCGAGCAAACCT
CAACAAAGGGAAATGTTACTTGATGCACTTTTAGAAATCTCCGACAGTGACCCGCTTCTG
CGATATTATGTGGATTCTGCGACACATGAAATCATACTTTCTTTCTTAGGGAAAGTACAA
ATGGAAGTGACTTGTGCTCTGCTGCAAGAAAAGTATCATGTGGAGATAGAAATAAAAGAG
CCTACAGTCATTTATATGGAAAGACCGTTAAAAAAAGCAGAGTATACCATTCACATCGAA
GTTCCACCGAATCCTTTCTGGGCTTCCATTGGTCTATCTGTAGCACCGCTTCCATTAGGG
AGCGGAGTACAGTATGAGAGCTCGGTTTCTCTTGGATACTTAAATCAATCGTTTCAAAAT
GCAGTTATGGAGGGGATACGCTATGGCTGTGAACAAGGATTGTATGGTTGGAATGTGACG
GACTGTAAAATCTGTTTTAAGTATGGCTTATACTATAGCCCTGTTAGTACCCCAGCAGAT
TTTCGGATGCTTGCTCCTATTGTATTGGAACAAGTCTTAAAAAAAGCTGGAACAGAATTG
TTAGAGCCATATCTTAGTTTTAAAATTTATGCGCCACAGGAATATCTTTCACGAGCATAC
AACGATGCTCCTAAATATTGTGCGAACATCGTAGACACTCAATTGAAAAATAATGAGGTC
ATTCTTAGTGGAGAAATCCCTGCTCGGTGTATTCAAAAATATCGTAGTGATTTAACTTTC
TTTACAAATGGACGTAGTGTTTGTTTAACAGAGTTAAAAGGGTACCATGTTACTACCGGT
GAACCTGTTTGCCAGCCCCGTCGTCCAAATAGTCGGATAGATAAAGTACGATATATGTTC
AATAAAATAACTTAG
>99936|NG_AMS0456|Neisseria_gonorrhoeae||Neisseria_gonorrhoeae:1-1935
ATGGAGGAAAATCACATGAAAATTATTAATATTGGAGTTTTAGCTCATGTTGATGCAGGA
AAAACTACCTTAACAGAAAGCTTATTATATAACAGTGGAGCGATTACAGAATTAGGAAGC
GTGGACAAAGGTACAACGAGGACGGATAATACGCTTTTAGAACGTCAGAGAGGAATTACA
ATTCAGACAGGAATAACCTCTTTTCAGTGGGAAAATACGAAGGTGAACATCATAGACACG
CCAGGACATATGGATTTCTTAGCAGAAGTATATCGTTCATTATCAGTTTTAGATGGGGCA
ATTCTACTGATTTCTGCAAAAGATGGCGTACAAGCACAAACTCGTATATTATTTCATGCA
CTTAGGAAAATGGGGATTCCCACAATCTTTTTTATCAATAAGATTGACCAAAATGGAATT
GATTTATCAACGGTTTATCAGGATATTAAAGAGAAACTTTCTGCCGAAATTGTAATCAAA
CAGAAGGTAGAACTGTATCCTAATATGTGTGTGACGAACTTTACCGAATCTGAACAATGG
GATATGGTAATAGAAGGAAATGATTACCTTTTGGAGAAATATACGTCTGGGAAATTATTG
GAAGCATTAGAACTCGAACAAGAGGAAAGCATAAGATTTCATAATTGTTCCCTGTTCCCT
GTTTATCACGGAAGTGCAAAAAACAATATAGGGATTGATAACCTTATAGAAGTGATTACG
AATAAATTTTATTCATCAACACATCGAGGTCAGTCTGAACTTTGCGGAAAAGTTTTCAAA
ATTGAGTATTCGGAAAAAAGACAGCGTCTTGCATATATACGTCTTTATAGTGGCGTACTG
CATTTGCGAGATCCGGTTAGAATATCGGAAAAGGAAAAAATAAAAATTACAGAAATGTAT
ACTTCAATAAATGGTGAATTATGTAAAATCGATAAGGCTTATTCCGGGGAAATTGTTATT
TTGCAGAATGAGTTTTTGAAGTTAAATAGTGTTCTTGGAGATACAAAGCTATTGCCACAG
AGAGAGAGAATTGAAAATCCCCTCCCTCTGCTGCAAACGACTGTTGAACCGAGCAAACCT
CAACAAAGGGAAATGTTACTTGATGCACTTTTAGAAATCTCCGACAGTGACCCGCTTCTG
CGATATTATGTGGATTCTGCGACACATGAAATCATACTTTCTTTCTTAGGGAAAGTACAA
ATGGAAGTGACTTGTGCTCTGCTGCAAGAAAAGTATCATGTGGAGATAGAAATAAAAGAG
CCTACAGTCATTTATATGGAAAGACCGTTAAAAAAAGCAGAGTATACCATTCACATCGAA
GTTCCACCGAATCCTTTCTGGGCTTCCATTGGTCTATCTGTAGCACCGCTTCCATTAGGG
AGCGGAGTACAGTATGAGAGCTCGGTTTCTCTTGGATACTTAAATCAATCGTTTCAAAAT
GCAGTTATGGAGGGGATACGCTATGGCTGTGAACAAGGATTGTATGGTTGGAATGTGACG
GACTGTAAAATCTGTTTTAAGTATGGCTTATACTATAGCCCTGTTAGTACCCCAGCAGAT
TTTCGGATGCTTGCTCCTATTGTATTGGAACAAGTCTTAAAAAAAGCTGGAACAGAATTG
TTAGAGCCATATCTTAGTTTTAAAATTTATGCGCCACAGGAATATCTTTCACGAGCATAC
AACGATGCTCCTAAATATTGTGCGAACATCGTAGACACTCAATTGAAAAATAATGAGGTC
ATTCTTAGTGGAGAAATCCCTGCTCGGTGTATTCAAAAATATCGTAGTGATTTAACTTTC
TTTACAAATGGACGTAGTGTTTGTTTAACAGAGTTAAAAGGGTACCATGTTACTACCGGT
GAACCTGTTTGCCAGCCCCGTCGTCCAAATAGTCGGATAGATAAAGTACGATATATGTTC
AATAAAATAACTTAG
>99937|NG_AMS0458|Neisseria_gonorrhoeae||Neisseria_gonorrhoeae:1-1935
ATGGAGGAAAATCACATGAAAATTATTAATATTGGAGTTTTAGCTCATGTTGATGCAGGA
AAAACTACCTTAACAGAAAGCTTATTATATAACAGTGGAGCGATTACAGAATTAGGAAGC
GTGGACAAAGGTACAACGAGGACGGATAATACGCTTTTAGAACGTCAGAGAGGAATTACA
ATTCAGACAGGAATAACCTCTTTTCAGTGGGAAAATACGAAGGTGAACATCATAGACACG
CCAGGACATATGGATTTCTTAGCAGAAGTATATCGTTCATTATCAGTTTTAGATGGGGCA
ATTCTACTGATTTCTGCAAAAGATGGCGTACAAGCACAAACTCGTATATTATTTCATGCA
CTTAGGAAAATGGGGATTCCCACAATCTTTTTTATCAATAAGATTGACCAAAATGGAATT
GATTTATCAACGGTTTATCAGGATATTAAAGAGAAACTTTCTGCCGAAATTGTAATCAAA
CAGAAGGTAGAACTGTATCCTAATATGTGTGTGACGAACTTTACCGAATCTGAACAATGG
GATATGGTAATAGAAGGAAATGATTACCTTTTGGAGAAATATACGTCTGGGAAATTATTG
GAAGCATTAGAACTCGAACAAGAGGAAAGCATAAGATTTCATAATTGTTCCCTGTTCCCT
GTTTATCACGGAAGTGCAAAAAACAATATAGGGATTGATAACCTTATAGAAGTGATTACG
AATAAATTTTATTCATCAACACATCGAGGTCAGTCTGAACTTTGCGGAAAAGTTTTCAAA
ATTGAGTATTCGGAAAAAAGACAGCGTCTTGCATATATACGTCTTTATAGTGGCGTACTG
CATTTGCGAGATCCGGTTAGAATATCGGAAAAGGAAAAAATAAAAATTACAGAAATGTAT
ACTTCAATAAATGGTGAATTATGTAAAATCGATAAGGCTTATTCCGGGGAAATTGTTATT
TTGCAGAATGAGTTTTTGAAGTTAAATAGTGTTCTTGGAGATACAAAGCTATTGCCACAG
AGAGAGAGAATTGAAAATCCCCTCCCTCTGCTGCAAACGACTGTTGAACCGAGCAAACCT
CAACAAAGGGAAATGTTACTTGATGCACTTTTAGAAATCTCCGACAGTGACCCGCTTCTG
CGATATTATGTGGATTCTGCGACACATGAAATCATACTTTCTTTCTTAGGGAAAGTACAA
ATGGAAGTGACTTGTGCTCTGCTGCAAGAAAAGTATCATGTGGAGATAGAAATAAAAGAG
CCTACAGTCATTTATATGGAAAGACCGTTAAAAAAAGCAGAGTATACCATTCACATCGAA
GTTCCACCGAATCCTTTCTGGGCTTCCATTGGTCTATCTGTAGCACCGCTTCCATTAGGG
AGCGGAGTACAGTATGAGAGCTCGGTTTCTCTTGGATACTTAAATCAATCGTTTCAAAAT
GCAGTTATGGAGGGGATACGCTATGGCTGTGAACAAGGATTGTATGGTTGGAATGTGACG
GACTGTAAAATCTGTTTTAAGTATGGCTTATACTATAGCCCTGTTAGTACCCCAGCAGAT
TTTCGGATGCTTGCTCCTATTGTATTGGAACAAGTCTTAAAAAAAGCTGGAACAGAATTG
TTAGAGCCATATCTTAGTTTTAAAATTTATGCGCCACAGGAATATCTTTCACGAGCATAC
AACGATGCTCCTAAATATTGTGCGAACATCGTAGACACTCAATTGAAAAATAATGAGGTC
ATTCTTAGTGGAGAAATCCCTGCTCGGTGTATTCAAAAATATCGTAGTGATTTAACTTTC
TTTACAAATGGACGTAGTGTTTGTTTAACAGAGTTAAAAGGGTACCATGTTACTACCGGT
GAACCTGTTTGCCAGCCCCGTCGTCCAAATAGTCGGATAGATAAAGTACGATATATGTTC
AATAAAATAACTTAG
>99944|NG_AMS0444|Neisseria_gonorrhoeae||Neisseria_gonorrhoeae:1-1935
ATGGAGGAAAATCACATGAAAATTATTAATATTGGAGTTTTAGCTCATGTTGATGCAGGA
AAAACTACCTTAACAGAAAGCTTATTATATAACAGTGGAGCGATTACAGAATTAGGAAGC
GTGGACAAAGGTACAACGAGGACGGATAATACGCTTTTAGAACGTCAGAGAGGAATTACA
ATTCAGACAGGAATAACCTCTTTTCAGTGGGAAAATACGAAGGTGAACATCATAGACACG
CCAGGACATATGGATTTCTTAGCAGAAGTATATCGTTCATTATCAGTTTTAGATGGGGCA
ATTCTACTGATTTCTGCAAAAGATGGCGTACAAGCACAAACTCGTATATTATTTCATGCA
CTTAGGAAAATGGGGATTCCCACAATCTTTTTTATCAATAAGATTGACCAAAATGGAATT
GATTTATCAACGGTTTATCAGGATATTAAAGAGAAACTTTCTGCCGAAATTGTAATCAAA
CAGAAGGTAGAACTGTATCCTAATATGTGTGTGACGAACTTTACCGAATCTGAACAATGG
GATATGGTAATAGAAGGAAATGATTACCTTTTGGAGAAATATACGTCTGGGAAATTATTG
GAAGCATTAGAACTCGAACAAGAGGAAAGCATAAGATTTCATAATTGTTCCCTGTTCCCT
GTTTATCACGGAAGTGCAAAAAACAATATAGGGATTGATAACCTTATAGAAGTGATTACG
AATAAATTTTATTCATCAACACATCGAGGTCAGTCTGAACTTTGCGGAAAAGTTTTCAAA
ATTGAGTATTCGGAAAAAAGACAGCGTCTTGCATATATACGTCTTTATAGTGGCGTACTG
CATTTGCGAGATCCGGTTAGAATATCGGAAAAGGAAAAAATAAAAATTACAGAAATGTAT
ACTTCAATAAATGGTGAATTATGTAAAATCGATAAGGCTTATTCCGGGGAAATTGTTATT
TTGCAGAATGAGTTTTTGAAGTTAAATAGTGTTCTTGGAGATACAAAGCTATTGCCACAG
AGAGAGAGAATTGAAAATCCCCTCCCTCTGCTGCAAACGACTGTTGAACCGAGCAAACCT
CAACAAAGGGAAATGTTACTTGATGCACTTTTAGAAATCTCCGACAGTGACCCGCTTCTG
CGATATTATGTGGATTCTGCGACACATGAAATCATACTTTCTTTCTTAGGGAAAGTACAA
ATGGAAGTGACTTGTGCTCTGCTGCAAGAAAAGTATCATGTGGAGATAGAAATAAAAGAG
CCTACAGTCATTTATATGGAAAGACCGTTAAAAAAAGCAGAGTATACCATTCACATCGAA
GTTCCACCGAATCCTTTCTGGGCTTCCATTGGTCTATCTGTAGCACCGCTTCCATTAGGG
AGCGGAGTACAGTATGAGAGCTCGGTTTCTCTTGGATACTTAAATCAATCGTTTCAAAAT
GCAGTTATGGAGGGGATACGCTATGGCTGTGAACAAGGATTGTATGGTTGGAATGTGACG
GACTGTAAAATCTGTTTTAAGTATGGCTTATACTATAGCCCTGTTAGTACCCCAGCAGAT
TTTCGGATGCTTGCTCCTATTGTATTGGAACAAGTCTTAAAAAAAGCTGGAACAGAATTG
TTAGAGCCATATCTTAGTTTTAAAATTTATGCGCCACAGGAATATCTTTCACGAGCATAC
AACGATGCTCCTAAATATTGTGCGAACATCGTAGACACTCAATTGAAAAATAATGAGGTC
ATTCTTAGTGGAGAAATCCCTGCTCGGTGTATTCAAAAATATCGTAGTGATTTAACTTTC
TTTACAAATGGACGTAGTGTTTGTTTAACAGAGTTAAAAGGGTACCATGTTACTACCGGT
GAACCTGTTTGCCAGCCCCGTCGTCCAAATAGTCGGATAGATAAAGTACGATATATGTTC
AATAAAATAACTTAG
>99945|NG_AMS0449|Neisseria_gonorrhoeae||Neisseria_gonorrhoeae:1-1935
ATGGAGGAAAATCACATGAAAATTATTAATATTGGAGTTTTAGCTCATGTTGATGCAGGA
AAAACTACCTTAACAGAAAGCTTATTATATAACAGTGGAGCGATTACAGAATTAGGAAGC
GTGGACAAAGGTACAACGAGGACGGATAATACGCTTTTAGAACGTCAGAGAGGAATTACA
ATTCAGACAGGAATAACCTCTTTTCAGTGGGAAAATACGAAGGTGAACATCATAGACACG
CCAGGACATATGGATTTCTTAGCAGAAGTATATCGTTCATTATCAGTTTTAGATGGGGCA
ATTCTACTGATTTCTGCAAAAGATGGCGTACAAGCACAAACTCGTATATTATTTCATGCA
CTTAGGAAAATGGGGATTCCCACAATCTTTTTTATCAATAAGATTGACCAAAATGGAATT
GATTTATCAACGGTTTATCAGGATATTAAAGAGAAACTTTCTGCCGAAATTGTAATCAAA
CAGAAGGTAGAACTGTATCCTAATATGTGTGTGACGAACTTTACCGAATCTGAACAATGG
GATATGGTAATAGAAGGAAATGATTACCTTTTGGAGAAATATACGTCTGGGAAATTATTG
GAAGCATTAGAACTCGAACAAGAGGAAAGCATAAGATTTCATAATTGTTCCCTGTTCCCT
GTTTATCACGGAAGTGCAAAAAACAATATAGGGATTGATAACCTTATAGAAGTGATTACG
AATAAATTTTATTCATCAACACATCGAGGTCAGTCTGAACTTTGCGGAAAAGTTTTCAAA
ATTGAGTATTCGGAAAAAAGACAGCGTCTTGCATATATACGTCTTTATAGTGGCGTACTG
CATTTGCGAGATCCGGTTAGAATATCGGAAAAGGAAAAAATAAAAATTACAGAAATGTAT
ACTTCAATAAATGGTGAATTATGTAAAATCGATAAGGCTTATTCCGGGGAAATTGTTATT
TTGCAGAATGAGTTTTTGAAGTTAAATAGTGTTCTTGGAGATACAAAGCTATTGCCACAG
AGAGAGAGAATTGAAAATCCCCTCCCTCTGCTGCAAACGACTGTTGAACCGAGCAAACCT
CAACAAAGGGAAATGTTACTTGATGCACTTTTAGAAATCTCCGACAGTGACCCGCTTCTG
CGATATTATGTGGATTCTGCGACACATGAAATCATACTTTCTTTCTTAGGGAAAGTACAA
ATGGAAGTGACTTGTGCTCTGCTGCAAGAAAAGTATCATGTGGAGATAGAAATAAAAGAG
CCTACAGTCATTTATATGGAAAGACCGTTAAAAAAAGCAGAGTATACCATTCACATCGAA
GTTCCACCGAATCCTTTCTGGGCTTCCATTGGTCTATCTGTAGCACCGCTTCCATTAGGG
AGCGGAGTACAGTATGAGAGCTCGGTTTCTCTTGGATACTTAAATCAATCGTTTCAAAAT
GCAGTTATGGAGGGGATACGCTATGGCTGTGAACAAGGATTGTATGGTTGGAATGTGACG
GACTGTAAAATCTGTTTTAAGTATGGCTTATACTATAGCCCTGTTAGTACCCCAGCAGAT
TTTCGGATGCTTGCTCCTATTGTATTGGAACAAGTCTTAAAAAAAGCTGGAACAGAATTG
TTAGAGCCATATCTTAGTTTTAAAATTTATGCGCCACAGGAATATCTTTCACGAGCATAC
AACGATGCTCCTAAATATTGTGCGAACATCGTAGACACTCAATTGAAAAATAATGAGGTC
ATTCTTAGTGGAGAAATCCCTGCTCGGTGTATTCAAAAATATCGTAGTGATTTAACTTTC
TTTACAAATGGACGTAGTGTTTGTTTAACAGAGTTAAAAGGGTACCATGTTACTACCGGT
GAACCTGTTTGCCAGCCCCGTCGTCCAAATAGTCGGATAGATAAAGTACGATATATGTTC
AATAAAATAACTTAG
>99946|NG_AMS0495|Neisseria_gonorrhoeae||Neisseria_gonorrhoeae:1-1935
ATGGAGGAAAATCACATGAAAATTATTAATATTGGAGTTTTAGCTCATGTTGATGCAGGA
AAAACTACCTTAACAGAAAGCTTATTATATAACAGTGGAGCGATTACAGAATTAGGAAGC
GTGGACAAAGGTACAACGAGGACGGATAATACGCTTTTAGAACGTCAGAGAGGAATTACA
ATTCAGACAGGAATAACCTCTTTTCAGTGGGAAAATACGAAGGTGAACATCATAGACACG
CCAGGACATATGGATTTCTTAGCAGAAGTATATCGTTCATTATCAGTTTTAGATGGGGCA
ATTCTACTGATTTCTGCAAAAGATGGCGTACAAGCACAAACTCGTATATTATTTCATGCA
CTTAGGAAAATGGGGATTCCCACAATCTTTTTTATCAATAAGATTGACCAAAATGGAATT
GATTTATCAACGGTTTATCAGGATATTAAAGAGAAACTTTCTGCCGAAATTGTAATCAAA
CAGAAGGTAGAACTGTATCCTAATATGTGTGTGACGAACTTTACCGAATCTGAACAATGG
GATATGGTAATAGAAGGAAATGATTACCTTTTGGAGAAATATACGTCTGGGAAATTATTG
GAAGCATTAGAACTCGAACAAGAGGAAAGCATAAGATTTCATAATTGTTCCCTGTTCCCT
GTTTATCACGGAAGTGCAAAAAACAATATAGGGATTGATAACCTTATAGAAGTGATTACG
AATAAATTTTATTCATCAACACATCGAGGTCAGTCTGAACTTTGCGGAAAAGTTTTCAAA
ATTGAGTATTCGGAAAAAAGACAGCGTCTTGCATATATACGTCTTTATAGTGGCGTACTG
CATTTGCGAGATCCGGTTAGAATATCGGAAAAGGAAAAAATAAAAATTACAGAAATGTAT
ACTTCAATAAATGGTGAATTATGTAAAATCGATAAGGCTTATTCCGGGGAAATTGTTATT
TTGCAGAATGAGTTTTTGAAGTTAAATAGTGTTCTTGGAGATACAAAGCTATTGCCACAG
AGAGAGAGAATTGAAAATCCCCTCCCTCTGCTGCAAACGACTGTTGAACCGAGCAAACCT
CAACAAAGGGAAATGTTACTTGATGCACTTTTAGAAATCTCCGACAGTGACCCGCTTCTG
CGATATTATGTGGATTCTGCGACACATGAAATCATACTTTCTTTCTTAGGGAAAGTACAA
ATGGAAGTGACTTGTGCTCTGCTGCAAGAAAAGTATCATGTGGAGATAGAAATAAAAGAG
CCTACAGTCATTTATATGGAAAGACCGTTAAAAAAAGCAGAGTATACCATTCACATCGAA
GTTCCACCGAATCCTTTCTGGGCTTCCATTGGTCTATCTGTAGCACCGCTTCCATTAGGG
AGCGGAGTACAGTATGAGAGCTCGGTTTCTCTTGGATACTTAAATCAATCGTTTCAAAAT
GCAGTTATGGAGGGGATACGCTATGGCTGTGAACAAGGATTGTATGGTTGGAATGTGACG
GACTGTAAAATCTGTTTTAAGTATGGCTTATACTATAGCCCTGTTAGTACCCCAGCAGAT
TTTCGGATGCTTGCTCCTATTGTATTGGAACAAGTCTTAAAAAAAGCTGGAACAGAATTG
TTAGAGCCATATCTTAGTTTTAAAATTTATGCGCCACAGGAATATCTTTCACGAGCATAC
AACGATGCTCCTAAATATTGTGCGAACATCGTAGACACTCAATTGAAAAATAATGAGGTC
ATTCTTAGTGGAGAAATCCCTGCTCGGTGTATTCAAAAATATCGTAGTGATTTAACTTTC
TTTACAAATGGACGTAGTGTTTGTTTAACAGAGTTAAAAGGGTACCATGTTACTACCGGT
GAACCTGTTTGCCAGCCCCGTCGTCCAAATAGTCGGATAGATAAAGTACGATATATGTTC
AATAAAATAACTTAG
>99983|NG_AMS0475|Neisseria_gonorrhoeae||Neisseria_gonorrhoeae:1-1935
ATGGAGGAAAATCACATGAAAATTATTAATATTGGAGTTTTAGCTCATGTTGATGCAGGA
AAAACTACCTTAACAGAAAGCTTATTATATAACAGTGGAGCGATTACAGAATTAGGAAGC
GTGGACAAAGGTACAACGAGGACGGATAATACGCTTTTAGAACGTCAGAGAGGAATTACA
ATTCAGACAGGAATAACCTCTTTTCAGTGGGAAAATACGAAGGTGAACATCATAGACACG
CCAGGACATATGGATTTCTTAGCAGAAGTATATCGTTCATTATCAGTTTTAGATGGGGCA
ATTCTACTGATTTCTGCAAAAGATGGCGTACAAGCACAAACTCGTATATTATTTCATGCA
CTTAGGAAAATGGGGATTCCCACAATCTTTTTTATCAATAAGATTGACCAAAATGGAATT
GATTTATCAACGGTTTATCAGGATATTAAAGAGAAACTTTCTGCCGAAATTGTAATCAAA
CAGAAGGTAGAACTGTATCCTAATATGTGTGTGACGAACTTTACCGAATCTGAACAATGG
GATATGGTAATAGAAGGAAATGATTACCTTTTGGAGAAATATACGTCTGGGAAATTATTG
GAAGCATTAGAACTCGAACAAGAGGAAAGCATAAGATTTCATAATTGTTCCCTGTTCCCT
GTTTATCACGGAAGTGCAAAAAACAATATAGGGATTGATAACCTTATAGAAGTGATTACG
AATAAATTTTATTCATCAACACATCGAGGTCAGTCTGAACTTTGCGGAAAAGTTTTCAAA
ATTGAGTATTCGGAAAAAAGACAGCGTCTTGCATATATACGTCTTTATAGTGGCGTACTG
CATTTGCGAGATCCGGTTAGAATATCGGAAAAGGAAAAAATAAAAATTACAGAAATGTAT
ACTTCAATAAATGGTGAATTATGTAAAATCGATAAGGCTTATTCCGGGGAAATTGTTATT
TTGCAGAATGAGTTTTTGAAGTTAAATAGTGTTCTTGGAGATACAAAGCTATTGCCACAG
AGAGAGAGAATTGAAAATCCCCTCCCTCTGCTGCAAACGACTGTTGAACCGAGCAAACCT
CAACAAAGGGAAATGTTACTTGATGCACTTTTAGAAATCTCCGACAGTGACCCGCTTCTG
CGATATTATGTGGATTCTGCGACACATGAAATCATACTTTCTTTCTTAGGGAAAGTACAA
ATGGAAGTGACTTGTGCTCTGCTGCAAGAAAAGTATCATGTGGAGATAGAAATAAAAGAG
CCTACAGTCATTTATATGGAAAGACCGTTAAAAAAAGCAGAGTATACCATTCACATCGAA
GTTCCACCGAATCCTTTCTGGGCTTCCATTGGTCTATCTGTAGCACCGCTTCCATTAGGG
AGCGGAGTACAGTATGAGAGCTCGGTTTCTCTTGGATACTTAAATCAATCGTTTCAAAAT
GCAGTTATGGAGGGGATACGCTATGGCTGTGAACAAGGATTGTATGGTTGGAATGTGACG
GACTGTAAAATCTGTTTTAAGTATGGCTTATACTATAGCCCTGTTAGTACCCCAGCAGAT
TTTCGGATGCTTGCTCCTATTGTATTGGAACAAGTCTTAAAAAAAGCTGGAACAGAATTG
TTAGAGCCATATCTTAGTTTTAAAATTTATGCGCCACAGGAATATCTTTCACGAGCATAC
AACGATGCTCCTAAATATTGTGCGAACATCGTAGACACTCAATTGAAAAATAATGAGGTC
ATTCTTAGTGGAGAAATCCCTGCTCGGTGTATTCAAAAATATCGTAGTGATTTAACTTTC
TTTACAAATGGACGTAGTGTTTGTTTAACAGAGTTAAAAGGGTACCATGTTACTACCGGT
GAACCTGTTTGCCAGCCCCGTCGTCCAAATAGTCGGATAGATAAAGTACGATATATGTTC
AATAAAATAACTTAG
>99984|NG_AMS0476|Neisseria_gonorrhoeae||Neisseria_gonorrhoeae:1-1935
ATGGAGGAAAATCACATGAAAATTATTAATATTGGAGTTTTAGCTCATGTTGATGCAGGA
AAAACTACCTTAACAGAAAGCTTATTATATAACAGTGGAGCGATTACAGAATTAGGAAGC
GTGGACAAAGGTACAACGAGGACGGATAATACGCTTTTAGAACGTCAGAGAGGAATTACA
ATTCAGACAGGAATAACCTCTTTTCAGTGGGAAAATACGAAGGTGAACATCATAGACACG
CCAGGACATATGGATTTCTTAGCAGAAGTATATCGTTCATTATCAGTTTTAGATGGGGCA
ATTCTACTGATTTCTGCAAAAGATGGCGTACAAGCACAAACTCGTATATTATTTCATGCA
CTTAGGAAAATGGGGATTCCCACAATCTTTTTTATCAATAAGATTGACCAAAATGGAATT
GATTTATCAACGGTTTATCAGGATATTAAAGAGAAACTTTCTGCCGAAATTGTAATCAAA
CAGAAGGTAGAACTGTATCCTAATATGTGTGTGACGAACTTTACCGAATCTGAACAATGG
GATATGGTAATAGAAGGAAATGATTACCTTTTGGAGAAATATACGTCTGGGAAATTATTG
GAAGCATTAGAACTCGAACAAGAGGAAAGCATAAGATTTCATAATTGTTCCCTGTTCCCT
GTTTATCACGGAAGTGCAAAAAACAATATAGGGATTGATAACCTTATAGAAGTGATTACG
AATAAATTTTATTCATCAACACATCGAGGTCAGTCTGAACTTTGCGGAAAAGTTTTCAAA
ATTGAGTATTCGGAAAAAAGACAGCGTCTTGCATATATACGTCTTTATAGTGGCGTACTG
CATTTGCGAGATCCGGTTAGAATATCGGAAAAGGAAAAAATAAAAATTACAGAAATGTAT
ACTTCAATAAATGGTGAATTATGTAAAATCGATAAGGCTTATTCCGGGGAAATTGTTATT
TTGCAGAATGAGTTTTTGAAGTTAAATAGTGTTCTTGGAGATACAAAGCTATTGCCACAG
AGAGAGAGAATTGAAAATCCCCTCCCTCTGCTGCAAACGACTGTTGAACCGAGCAAACCT
CAACAAAGGGAAATGTTACTTGATGCACTTTTAGAAATCTCCGACAGTGACCCGCTTCTG
CGATATTATGTGGATTCTGCGACACATGAAATCATACTTTCTTTCTTAGGGAAAGTACAA
ATGGAAGTGACTTGTGCTCTGCTGCAAGAAAAGTATCATGTGGAGATAGAAATAAAAGAG
CCTACAGTCATTTATATGGAAAGACCGTTAAAAAAAGCAGAGTATACCATTCACATCGAA
GTTCCACCGAATCCTTTCTGGGCTTCCATTGGTCTATCTGTAGCACCGCTTCCATTAGGG
AGCGGAGTACAGTATGAGAGCTCGGTTTCTCTTGGATACTTAAATCAATCGTTTCAAAAT
GCAGTTATGGAGGGGATACGCTATGGCTGTGAACAAGGATTGTATGGTTGGAATGTGACG
GACTGTAAAATCTGTTTTAAGTATGGCTTATACTATAGCCCTGTTAGTACCCCAGCAGAT
TTTCGGATGCTTGCTCCTATTGTATTGGAACAAGTCTTAAAAAAAGCTGGAACAGAATTG
TTAGAGCCATATCTTAGTTTTAAAATTTATGCGCCACAGGAATATCTTTCACGAGCATAC
AACGATGCTCCTAAATATTGTGCGAACATCGTAGACACTCAATTGAAAAATAATGAGGTC
ATTCTTAGTGGAGAAATCCCTGCTCGGTGTATTCAAAAATATCGTAGTGATTTAACTTTC
TTTACAAATGGACGTAGTGTTTGTTTAACAGAGTTAAAAGGGTACCATGTTACTACCGGT
GAACCTGTTTGCCAGCCCCGTCGTCCAAATAGTCGGATAGATAAAGTACGATATATGTTC
AATAAAATAACTTAG
>99985|NG_AMS0479|Neisseria_gonorrhoeae||Neisseria_gonorrhoeae:1-1935
ATGGAGGAAAATCACATGAAAATTATTAATATTGGAGTTTTAGCTCATGTTGATGCAGGA
AAAACTACCTTAACAGAAAGCTTATTATATAACAGTGGAGCGATTACAGAATTAGGAAGC
GTGGACAAAGGTACAACGAGGACGGATAATACGCTTTTAGAACGTCAGAGAGGAATTACA
ATTCAGACAGGAATAACCTCTTTTCAGTGGGAAAATACGAAGGTGAACATCATAGACACG
CCAGGACATATGGATTTCTTAGCAGAAGTATATCGTTCATTATCAGTTTTAGATGGGGCA
ATTCTACTGATTTCTGCAAAAGATGGCGTACAAGCACAAACTCGTATATTATTTCATGCA
CTTAGGAAAATGGGGATTCCCACAATCTTTTTTATCAATAAGATTGACCAAAATGGAATT
GATTTATCAACGGTTTATCAGGATATTAAAGAGAAACTTTCTGCCGAAATTGTAATCAAA
CAGAAGGTAGAACTGTATCCTAATATGTGTGTGACGAACTTTACCGAATCTGAACAATGG
GATATGGTAATAGAAGGAAATGATTACCTTTTGGAGAAATATACGTCTGGGAAATTATTG
GAAGCATTAGAACTCGAACAAGAGGAAAGCATAAGATTTCATAATTGTTCCCTGTTCCCT
GTTTATCACGGAAGTGCAAAAAACAATATAGGGATTGATAACCTTATAGAAGTGATTACG
AATAAATTTTATTCATCAACACATCGAGGTCAGTCTGAACTTTGCGGAAAAGTTTTCAAA
ATTGAGTATTCGGAAAAAAGACAGCGTCTTGCATATATACGTCTTTATAGTGGCGTACTG
CATTTGCGAGATCCGGTTAGAATATCGGAAAAGGAAAAAATAAAAATTACAGAAATGTAT
ACTTCAATAAATGGTGAATTATGTAAAATCGATAAGGCTTATTCCGGGGAAATTGTTATT
TTGCAGAATGAGTTTTTGAAGTTAAATAGTGTTCTTGGAGATACAAAGCTATTGCCACAG
AGAGAGAGAATTGAAAATCCCCTCCCTCTGCTGCAAACGACTGTTGAACCGAGCAAACCT
CAACAAAGGGAAATGTTACTTGATGCACTTTTAGAAATCTCCGACAGTGACCCGCTTCTG
CGATATTATGTGGATTCTGCGACACATGAAATCATACTTTCTTTCTTAGGGAAAGTACAA
ATGGAAGTGACTTGTGCTCTGCTGCAAGAAAAGTATCATGTGGAGATAGAAATAAAAGAG
CCTACAGTCATTTATATGGAAAGACCGTTAAAAAAAGCAGAGTATACCATTCACATCGAA
GTTCCACCGAATCCTTTCTGGGCTTCCATTGGTCTATCTGTAGCACCGCTTCCATTAGGG
AGCGGAGTACAGTATGAGAGCTCGGTTTCTCTTGGATACTTAAATCAATCGTTTCAAAAT
GCAGTTATGGAGGGGATACGCTATGGCTGTGAACAAGGATTGTATGGTTGGAATGTGACG
GACTGTAAAATCTGTTTTAAGTATGGCTTATACTATAGCCCTGTTAGTACCCCAGCAGAT
TTTCGGATGCTTGCTCCTATTGTATTGGAACAAGTCTTAAAAAAAGCTGGAACAGAATTG
TTAGAGCCATATCTTAGTTTTAAAATTTATGCGCCACAGGAATATCTTTCACGAGCATAC
AACGATGCTCCTAAATATTGTGCGAACATCGTAGACACTCAATTGAAAAATAATGAGGTC
ATTCTTAGTGGAGAAATCCCTGCTCGGTGTATTCAAAAATATCGTAGTGATTTAACTTTC
TTTACAAATGGACGTAGTGTTTGTTTAACAGAGTTAAAAGGGTACCATGTTACTACCGGT
GAACCTGTTTGCCAGCCCCGTCGTCCAAATAGTCGGATAGATAAAGTACGATATATGTTC
AATAAAATAACTTAG
>99996|NG_AMS0445|Neisseria_gonorrhoeae||Neisseria_gonorrhoeae:1-1935
ATGGAGGAAAATCACATGAAAATTATTAATATTGGAGTTTTAGCTCATGTTGATGCAGGA
AAAACTACCTTAACAGAAAGCTTATTATATAACAGTGGAGCGATTACAGAATTAGGAAGC
GTGGACAAAGGTACAACGAGGACGGATAATACGCTTTTAGAACGTCAGAGAGGAATTACA
ATTCAGACAGGAATAACCTCTTTTCAGTGGGAAAATACGAAGGTGAACATCATAGACACG
CCAGGACATATGGATTTCTTAGCAGAAGTATATCGTTCATTATCAGTTTTAGATGGGGCA
ATTCTACTGATTTCTGCAAAAGATGGCGTACAAGCACAAACTCGTATATTATTTCATGCA
CTTAGGAAAATGGGGATTCCCACAATCTTTTTTATCAATAAGATTGACCAAAATGGAATT
GATTTATCAACGGTTTATCAGGATATTAAAGAGAAACTTTCTGCCGAAATTGTAATCAAA
CAGAAGGTAGAACTGTATCCTAATATGTGTGTGACGAACTTTACCGAATCTGAACAATGG
GATATGGTAATAGAAGGAAATGATTACCTTTTGGAGAAATATACGTCTGGGAAATTATTG
GAAGCATTAGAACTCGAACAAGAGGAAAGCATAAGATTTCATAATTGTTCCCTGTTCCCT
GTTTATCACGGAAGTGCAAAAAACAATATAGGGATTGATAACCTTATAGAAGTGATTACG
AATAAATTTTATTCATCAACACATCGAGGTCAGTCTGAACTTTGCGGAAAAGTTTTCAAA
ATTGAGTATTCGGAAAAAAGACAGCGTCTTGCATATATACGTCTTTATAGTGGCGTACTG
CATTTGCGAGATCCGGTTAGAATATCGGAAAAGGAAAAAATAAAAATTACAGAAATGTAT
ACTTCAATAAATGGTGAATTATGTAAAATCGATAAGGCTTATTCCGGGGAAATTGTTATT
TTGCAGAATGAGTTTTTGAAGTTAAATAGTGTTCTTGGAGATACAAAGCTATTGCCACAG
AGAGAGAGAATTGAAAATCCCCTCCCTCTGCTGCAAACGACTGTTGAACCGAGCAAACCT
CAACAAAGGGAAATGTTACTTGATGCACTTTTAGAAATCTCCGACAGTGACCCGCTTCTG
CGATATTATGTGGATTCTGCGACACATGAAATCATACTTTCTTTCTTAGGGAAAGTACAA
ATGGAAGTGACTTGTGCTCTGCTGCAAGAAAAGTATCATGTGGAGATAGAAATAAAAGAG
CCTACAGTCATTTATATGGAAAGACCGTTAAAAAAAGCAGAGTATACCATTCACATCGAA
GTTCCACCGAATCCTTTCTGGGCTTCCATTGGTCTATCTGTAGCACCGCTTCCATTAGGG
AGCGGAGTACAGTATGAGAGCTCGGTTTCTCTTGGATACTTAAATCAATCGTTTCAAAAT
GCAGTTATGGAGGGGATACGCTATGGCTGTGAACAAGGATTGTATGGTTGGAATGTGACG
GACTGTAAAATCTGTTTTAAGTATGGCTTATACTATAGCCCTGTTAGTACCCCAGCAGAT
TTTCGGATGCTTGCTCCTATTGTATTGGAACAAGTCTTAAAAAAAGCTGGAACAGAATTG
TTAGAGCCATATCTTAGTTTTAAAATTTATGCGCCACAGGAATATCTTTCACGAGCATAC
AACGATGCTCCTAAATATTGTGCGAACATCGTAGACACTCAATTGAAAAATAATGAGGTC
ATTCTTAGTGGAGAAATCCCTGCTCGGTGTATTCAAAAATATCGTAGTGATTTAACTTTC
TTTACAAATGGACGTAGTGTTTGTTTAACAGAGTTAAAAGGGTACCATGTTACTACCGGT
GAACCTGTTTGCCAGCCCCGTCGTCCAAATAGTCGGATAGATAAAGTACGATATATGTTC
AATAAAATAACTTAG
>99997|NG_AMS0490|Neisseria_gonorrhoeae||Neisseria_gonorrhoeae:1-1935
ATGGAGGAAAATCACATGAAAATTATTAATATTGGAGTTTTAGCTCATGTTGATGCAGGA
AAAACTACCTTAACAGAAAGCTTATTATATAACAGTGGAGCGATTACAGAATTAGGAAGC
GTGGACAAAGGTACAACGAGGACGGATAATACGCTTTTAGAACGTCAGAGAGGAATTACA
ATTCAGACAGGAATAACCTCTTTTCAGTGGGAAAATACGAAGGTGAACATCATAGACACG
CCAGGACATATGGATTTCTTAGCAGAAGTATATCGTTCATTATCAGTTTTAGATGGGGCA
ATTCTACTGATTTCTGCAAAAGATGGCGTACAAGCACAAACTCGTATATTATTTCATGCA
CTTAGGAAAATGGGGATTCCCACAATCTTTTTTATCAATAAGATTGACCAAAATGGAATT
GATTTATCAACGGTTTATCAGGATATTAAAGAGAAACTTTCTGCCGAAATTGTAATCAAA
CAGAAGGTAGAACTGTATCCTAATATGTGTGTGACGAACTTTACCGAATCTGAACAATGG
GATATGGTAATAGAAGGAAATGATTACCTTTTGGAGAAATATACGTCTGGGAAATTATTG
GAAGCATTAGAACTCGAACAAGAGGAAAGCATAAGATTTCATAATTGTTCCCTGTTCCCT
GTTTATCACGGAAGTGCAAAAAACAATATAGGGATTGATAACCTTATAGAAGTGATTACG
AATAAATTTTATTCATCAACACATCGAGGTCAGTCTGAACTTTGCGGAAAAGTTTTCAAA
ATTGAGTATTCGGAAAAAAGACAGCGTCTTGCATATATACGTCTTTATAGTGGCGTACTG
CATTTGCGAGATCCGGTTAGAATATCGGAAAAGGAAAAAATAAAAATTACAGAAATGTAT
ACTTCAATAAATGGTGAATTATGTAAAATCGATAAGGCTTATTCCGGGGAAATTGTTATT
TTGCAGAATGAGTTTTTGAAGTTAAATAGTGTTCTTGGAGATACAAAGCTATTGCCACAG
AGAGAGAGAATTGAAAATCCCCTCCCTCTGCTGCAAACGACTGTTGAACCGAGCAAACCT
CAACAAAGGGAAATGTTACTTGATGCACTTTTAGAAATCTCCGACAGTGACCCGCTTCTG
CGATATTATGTGGATTCTGCGACACATGAAATCATACTTTCTTTCTTAGGGAAAGTACAA
ATGGAAGTGACTTGTGCTCTGCTGCAAGAAAAGTATCATGTGGAGATAGAAATAAAAGAG
CCTACAGTCATTTATATGGAAAGACCGTTAAAAAAAGCAGAGTATACCATTCACATCGAA
GTTCCACCGAATCCTTTCTGGGCTTCCATTGGTCTATCTGTAGCACCGCTTCCATTAGGG
AGCGGAGTACAGTATGAGAGCTCGGTTTCTCTTGGATACTTAAATCAATCGTTTCAAAAT
GCAGTTATGGAGGGGATACGCTATGGCTGTGAACAAGGATTGTATGGTTGGAATGTGACG
GACTGTAAAATCTGTTTTAAGTATGGCTTATACTATAGCCCTGTTAGTACCCCAGCAGAT
TTTCGGATGCTTGCTCCTATTGTATTGGAACAAGTCTTAAAAAAAGCTGGAACAGAATTG
TTAGAGCCATATCTTAGTTTTAAAATTTATGCGCCACAGGAATATCTTTCACGAGCATAC
AACGATGCTCCTAAATATTGTGCGAACATCGTAGACACTCAATTGAAAAATAATGAGGTC
ATTCTTAGTGGAGAAATCCCTGCTCGGTGTATTCAAAAATATCGTAGTGATTTAACTTTC
TTTACAAATGGACGTAGTGTTTGTTTAACAGAGTTAAAAGGGTACCATGTTACTACCGGT
GAACCTGTTTGCCAGCCCCGTCGTCCAAATAGTCGGATAGATAAAGTACGATATATGTTC
AATAAAATAACTTAG
>100031|NG_AMS0430|Neisseria_gonorrhoeae||Neisseria_gonorrhoeae:1-1935
ATGGAGGAAAATCACATGAAAATTATTAATATTGGAGTTTTAGCTCATGTTGATGCAGGA
AAAACTACCTTAACAGAAAGCTTATTATATAACAGTGGAGCGATTACAGAATTAGGAAGC
GTGGACAAAGGTACAACGAGGACGGATAATACGCTTTTAGAACGTCAGAGAGGAATTACA
ATTCAGACAGGAATAACCTCTTTTCAGTGGGAAAATACGAAGGTGAACATCATAGACACG
CCAGGACATATGGATTTCTTAGCAGAAGTATATCGTTCATTATCAGTTTTAGATGGGGCA
ATTCTACTGATTTCTGCAAAAGATGGCGTACAAGCACAAACTCGTATATTATTTCATGCA
CTTAGGAAAATGGGGATTCCCACAATCTTTTTTATCAATAAGATTGACCAAAATGGAATT
GATTTATCAACGGTTTATCAGGATATTAAAGAGAAACTTTCTGCCGAAATTGTAATCAAA
CAGAAGGTAGAACTGTATCCTAATATGTGTGTGACGAACTTTACCGAATCTGAACAATGG
GATATGGTAATAGAAGGAAATGATTACCTTTTGGAGAAATATACGTCTGGGAAATTATTG
GAAGCATTAGAACTCGAACAAGAGGAAAGCATAAGATTTCATAATTGTTCCCTGTTCCCT
GTTTATCACGGAAGTGCAAAAAACAATATAGGGATTGATAACCTTATAGAAGTGATTACG
AATAAATTTTATTCATCAACACATCGAGGTCAGTCTGAACTTTGCGGAAAAGTTTTCAAA
ATTGAGTATTCGGAAAAAAGACAGCGTCTTGCATATATACGTCTTTATAGTGGCGTACTG
CATTTGCGAGATCCGGTTAGAATATCGGAAAAGGAAAAAATAAAAATTACAGAAATGTAT
ACTTCAATAAATGGTGAATTATGTAAAATCGATAAGGCTTATTCCGGGGAAATTGTTATT
TTGCAGAATGAGTTTTTGAAGTTAAATAGTGTTCTTGGAGATACAAAGCTATTGCCACAG
AGAGAGAGAATTGAAAATCCCCTCCCTCTGCTGCAAACGACTGTTGAACCGAGCAAACCT
CAACAAAGGGAAATGTTACTTGATGCACTTTTAGAAATCTCCGACAGTGACCCGCTTCTG
CGATATTATGTGGATTCTGCGACACATGAAATCATACTTTCTTTCTTAGGGAAAGTACAA
ATGGAAGTGACTTGTGCTCTGCTGCAAGAAAAGTATCATGTGGAGATAGAAATAAAAGAG
CCTACAGTCATTTATATGGAAAGACCGTTAAAAAAAGCAGAGTATACCATTCACATCGAA
GTTCCACCGAATCCTTTCTGGGCTTCCATTGGTCTATCTGTAGCACCGCTTCCATTAGGG
AGCGGAGTACAGTATGAGAGCTCGGTTTCTCTTGGATACTTAAATCAATCGTTTCAAAAT
GCAGTTATGGAGGGGATACGCTATGGCTGTGAACAAGGATTGTATGGTTGGAATGTGACG
GACTGTAAAATCTGTTTTAAGTATGGCTTATACTATAGCCCTGTTAGTACCCCAGCAGAT
TTTCGGATGCTTGCTCCTATTGTATTGGAACAAGTCTTAAAAAAAGCTGGAACAGAATTG
TTAGAGCCATATCTTAGTTTTAAAATTTATGCGCCACAGGAATATCTTTCACGAGCATAC
AACGATGCTCCTAAATATTGTGCGAACATCGTAGACACTCAATTGAAAAATAATGAGGTC
ATTCTTAGTGGAGAAATCCCTGCTCGGTGTATTCAAAAATATCGTAGTGATTTAACTTTC
TTTACAAATGGACGTAGTGTTTGTTTAACAGAGTTAAAAGGGTACCATGTTACTACCGGT
GAACCTGTTTGCCAGCCCCGTCGTCCAAATAGTCGGATAGATAAAGTACGATATATGTTC
AATAAAATAACTTAG
>100045|NG_AMS0432|Neisseria_gonorrhoeae||Neisseria_gonorrhoeae:1-1935
ATGGAGGAAAATCACATGAAAATTATTAATATTGGAGTTTTAGCTCATGTTGATGCAGGA
AAAACTACCTTAACAGAAAGCTTATTATATAACAGTGGAGCGATTACAGAATTAGGAAGC
GTGGACAAAGGTACAACGAGGACGGATAATACGCTTTTAGAACGTCAGAGAGGAATTACA
ATTCAGACAGGAATAACCTCTTTTCAGTGGGAAAATACGAAGGTGAACATCATAGACACG
CCAGGACATATGGATTTCTTAGCAGAAGTATATCGTTCATTATCAGTTTTAGATGGGGCA
ATTCTACTGATTTCTGCAAAAGATGGCGTACAAGCACAAACTCGTATATTATTTCATGCA
CTTAGGAAAATGGGGATTCCCACAATCTTTTTTATCAATAAGATTGACCAAAATGGAATT
GATTTATCAACGGTTTATCAGGATATTAAAGAGAAACTTTCTGCCGAAATTGTAATCAAA
CAGAAGGTAGAACTGTATCCTAATATGTGTGTGACGAACTTTACCGAATCTGAACAATGG
GATATGGTAATAGAAGGAAATGATTACCTTTTGGAGAAATATACGTCTGGGAAATTATTG
GAAGCATTAGAACTCGAACAAGAGGAAAGCATAAGATTTCATAATTGTTCCCTGTTCCCT
GTTTATCACGGAAGTGCAAAAAACAATATAGGGATTGATAACCTTATAGAAGTGATTACG
AATAAATTTTATTCATCAACACATCGAGGTCAGTCTGAACTTTGCGGAAAAGTTTTCAAA
ATTGAGTATTCGGAAAAAAGACAGCGTCTTGCATATATACGTCTTTATAGTGGCGTACTG
CATTTGCGAGATCCGGTTAGAATATCGGAAAAGGAAAAAATAAAAATTACAGAAATGTAT
ACTTCAATAAATGGTGAATTATGTAAAATCGATAAGGCTTATTCCGGGGAAATTGTTATT
TTGCAGAATGAGTTTTTGAAGTTAAATAGTGTTCTTGGAGATACAAAGCTATTGCCACAG
AGAGAGAGAATTGAAAATCCCCTCCCTCTGCTGCAAACGACTGTTGAACCGAGCAAACCT
CAACAAAGGGAAATGTTACTTGATGCACTTTTAGAAATCTCCGACAGTGACCCGCTTCTG
CGATATTATGTGGATTCTGCGACACATGAAATCATACTTTCTTTCTTAGGGAAAGTACAA
ATGGAAGTGACTTGTGCTCTGCTGCAAGAAAAGTATCATGTGGAGATAGAAATAAAAGAG
CCTACAGTCATTTATATGGAAAGACCGTTAAAAAAAGCAGAGTATACCATTCACATCGAA
GTTCCACCGAATCCTTTCTGGGCTTCCATTGGTCTATCTGTAGCACCGCTTCCATTAGGG
AGCGGAGTACAGTATGAGAGCTCGGTTTCTCTTGGATACTTAAATCAATCGTTTCAAAAT
GCAGTTATGGAGGGGATACGCTATGGCTGTGAACAAGGATTGTATGGTTGGAATGTGACG
GACTGTAAAATCTGTTTTAAGTATGGCTTATACTATAGCCCTGTTAGTACCCCAGCAGAT
TTTCGGATGCTTGCTCCTATTGTATTGGAACAAGTCTTAAAAAAAGCTGGAACAGAATTG
TTAGAGCCATATCTTAGTTTTAAAATTTATGCGCCACAGGAATATCTTTCACGAGCATAC
AACGATGCTCCTAAATATTGTGCGAACATCGTAGACACTCAATTGAAAAATAATGAGGTC
ATTCTTAGTGGAGAAATCCCTGCTCGGTGTATTCAAAAATATCGTAGTGATTTAACTTTC
TTTACAAATGGACGTAGTGTTTGTTTAACAGAGTTAAAAGGGTACCATGTTACTACCGGT
GAACCTGTTTGCCAGCCCCGTCGTCCAAATAGTCGGATAGATAAAGTACGATATATGTTC
AATAAAATAACTTAG
>101914|NG_AMS0546|Neisseria_gonorrhoeae||Neisseria_gonorrhoeae:1-1935
ATGGAGGAAAATCACATGAAAATTATTAATATTGGAGTTTTAGCTCATGTTGATGCAGGA
AAAACTACCTTAACAGAAAGCTTATTATATAACAGTGGAGCGATTACAGAATTAGGAAGC
GTGGACAAAGGTACAACGAGGACGGATAATACGCTTTTAGAACGTCAGAGAGGAATTACA
ATTCAGACAGGAATAACCTCTTTTCAGTGGGAAAATACGAAGGTGAACATCATAGACACG
CCAGGACATATGGATTTCTTAGCAGAAGTATATCGTTCATTATCAGTTTTAGATGGGGCA
ATTCTACTGATTTCTGCAAAAGATGGCGTACAAGCACAAACTCGTATATTATTTCATGCA
CTTAGGAAAATGGGGATTCCCACAATCTTTTTTATCAATAAGATTGACCAAAATGGAATT
GATTTATCAACGGTTTATCAGGATATTAAAGAGAAACTTTCTGCCGAAATTGTAATCAAA
CAGAAGGTAGAACTGTATCCTAATATGTGTGTGACGAACTTTACCGAATCTGAACAATGG
GATATGGTAATAGAAGGAAATGATTACCTTTTGGAGAAATATACGTCTGGGAAATTATTG
GAAGCATTAGAACTCGAACAAGAGGAAAGCATAAGATTTCATAATTGTTCCCTGTTCCCT
GTTTATCACGGAAGTGCAAAAAACAATATAGGGATTGATAACCTTATAGAAGTGATTACG
AATAAATTTTATTCATCAACACATCGAGGTCAGTCTGAACTTTGCGGAAAAGTTTTCAAA
ATTGAGTATTCGGAAAAAAGACAGCGTCTTGCATATATACGTCTTTATAGTGGCGTACTG
CATTTGCGAGATCCGGTTAGAATATCGGAAAAGGAAAAAATAAAAATTACAGAAATGTAT
ACTTCAATAAATGGTGAATTATGTAAAATCGATAAGGCTTATTCCGGGGAAATTGTTATT
TTGCAGAATGAGTTTTTGAAGTTAAATAGTGTTCTTGGAGATACAAAGCTATTGCCACAG
AGAGAGAGAATTGAAAATCCCCTCCCTCTGCTGCAAACGACTGTTGAACCGAGCAAACCT
CAACAAAGGGAAATGTTACTTGATGCACTTTTAGAAATCTCCGACAGTGACCCGCTTCTG
CGATATTATGTGGATTCTGCGACACATGAAATCATACTTTCTTTCTTAGGGAAAGTACAA
ATGGAAGTGACTTGTGCTCTGCTGCAAGAAAAGTATCATGTGGAGATAGAAATAAAAGAG
CCTACAGTCATTTATATGGAAAGACCGTTAAAAAAAGCAGAGTATACCATTCACATCGAA
GTTCCACCGAATCCTTTCTGGGCTTCCATTGGTCTATCTGTAGCACCGCTTCCATTAGGG
AGCGGAGTACAGTATGAGAGCTCGGTTTCTCTTGGATACTTAAATCAATCGTTTCAAAAT
GCAGTTATGGAGGGGATACGCTATGGCTGTGAACAAGGATTGTATGGTTGGAATGTGACG
GACTGTAAAATCTGTTTTAAGTATGGCTTATACTATAGCCCTGTTAGTACCCCAGCAGAT
TTTCGGATGCTTGCTCCTATTGTATTGGAACAAGTCTTAAAAAAAGCTGGAACAGAATTG
TTAGAGCCATATCTTAGTTTTAAAATTTATGCGCCACAGGAATATCTTTCACGAGCATAC
AACGATGCTCCTAAATATTGTGCGAACATCGTAGACACTCAATTGAAAAATAATGAGGTC
ATTCTTAGTGGAGAAATCCCTGCTCGGTGTATTCAAAAATATCGTAGTGATTTAACTTTC
TTTACAAATGGACGTAGTGTTTGTTTAACAGAGTTAAAAGGGTACCATGTTACTACCGGT
GAACCTGTTTGCCAGCCCCGTCGTCCAAATAGTCGGATAGATAAAGTACGATATATGTTC
AATAAAATAACTTAG
>101918|NG_AMS0559|Neisseria_gonorrhoeae||Neisseria_gonorrhoeae:1-1935
ATGGAGGAAAATCACATGAAAATTATTAATATTGGAGTTTTAGCTCATGTTGATGCAGGA
AAAACTACCTTAACAGAAAGCTTATTATATAACAGTGGAGCGATTACAGAATTAGGAAGC
GTGGACAAAGGTACAACGAGGACGGATAATACGCTTTTAGAACGTCAGAGAGGAATTACA
ATTCAGACAGGAATAACCTCTTTTCAGTGGGAAAATACGAAGGTGAACATCATAGACACG
CCAGGACATATGGATTTCTTAGCAGAAGTATATCGTTCATTATCAGTTTTAGATGGGGCA
ATTCTACTGATTTCTGCAAAAGATGGCGTACAAGCACAAACTCGTATATTATTTCATGCA
CTTAGGAAAATGGGGATTCCCACAATCTTTTTTATCAATAAGATTGACCAAAATGGAATT
GATTTATCAACGGTTTATCAGGATATTAAAGAGAAACTTTCTGCCGAAATTGTAATCAAA
CAGAAGGTAGAACTGTATCCTAATATGTGTGTGACGAACTTTACCGAATCTGAACAATGG
GATATGGTAATAGAAGGAAATGATTACCTTTTGGAGAAATATACGTCTGGGAAATTATTG
GAAGCATTAGAACTCGAACAAGAGGAAAGCATAAGATTTCATAATTGTTCCCTGTTCCCT
GTTTATCACGGAAGTGCAAAAAACAATATAGGGATTGATAACCTTATAGAAGTGATTACG
AATAAATTTTATTCATCAACACATCGAGGTCAGTCTGAACTTTGCGGAAAAGTTTTCAAA
ATTGAGTATTCGGAAAAAAGACAGCGTCTTGCATATATACGTCTTTATAGTGGCGTACTG
CATTTGCGAGATCCGGTTAGAATATCGGAAAAGGAAAAAATAAAAATTACAGAAATGTAT
ACTTCAATAAATGGTGAATTATGTAAAATCGATAAGGCTTATTCCGGGGAAATTGTTATT
TTGCAGAATGAGTTTTTGAAGTTAAATAGTGTTCTTGGAGATACAAAGCTATTGCCACAG
AGAGAGAGAATTGAAAATCCCCTCCCTCTGCTGCAAACGACTGTTGAACCGAGCAAACCT
CAACAAAGGGAAATGTTACTTGATGCACTTTTAGAAATCTCCGACAGTGACCCGCTTCTG
CGATATTATGTGGATTCTGCGACACATGAAATCATACTTTCTTTCTTAGGGAAAGTACAA
ATGGAAGTGACTTGTGCTCTGCTGCAAGAAAAGTATCATGTGGAGATAGAAATAAAAGAG
CCTACAGTCATTTATATGGAAAGACCGTTAAAAAAAGCAGAGTATACCATTCACATCGAA
GTTCCACCGAATCCTTTCTGGGCTTCCATTGGTCTATCTGTAGCACCGCTTCCATTAGGG
AGCGGAGTACAGTATGAGAGCTCGGTTTCTCTTGGATACTTAAATCAATCGTTTCAAAAT
GCAGTTATGGAGGGGATACGCTATGGCTGTGAACAAGGATTGTATGGTTGGAATGTGACG
GACTGTAAAATCTGTTTTAAGTATGGCTTATACTATAGCCCTGTTAGTACCCCAGCAGAT
TTTCGGATGCTTGCTCCTATTGTATTGGAACAAGTCTTAAAAAAAGCTGGAACAGAATTG
TTAGAGCCATATCTTAGTTTTAAAATTTATGCGCCACAGGAATATCTTTCACGAGCATAC
AACGATGCTCCTAAATATTGTGCGAACATCGTAGACACTCAATTGAAAAATAATGAGGTC
ATTCTTAGTGGAGAAATCCCTGCTCGGTGTATTCAAAAATATCGTAGTGATTTAACTTTC
TTTACAAATGGACGTAGTGTTTGTTTAACAGAGTTAAAAGGGTACCATGTTACTACCGGT
GAACCTGTTTGCCAGCCCCGTCGTCCAAATAGTCGGATAGATAAAGTACGATATATGTTC
AATAAAATAACTTAG
>106494|ECDC_AT13_491|Neisseria_gonorrhoeae||Neisseria_gonorrhoeae:1-1935
ATGGAGGAAAATCACATGAAAATTATTAATATTGGAGTTTTAGCTCATGTTGATGCAGGA
AAAACTACCTTAACAGAAAGCTTATTATATAACAGTGGAGCGATTACAGAATTAGGAAGC
GTGGACAAAGGTACAACGAGGACGGATAATACGCTTTTAGAACGTCAGAGAGGAATTACA
ATTCAGACAGGAATAACCTCTTTTCAGTGGGAAAATACGAAGGTGAACATCATAGACACG
CCAGGACATATGGATTTCTTAGCAGAAGTATATCGTTCATTATCAGTTTTAGATGGGGCA
ATTCTACTGATTTCTGCAAAAGATGGCGTACAAGCACAAACTCGTATATTATTTCATGCA
CTTAGGAAAATGGGGATTCCCACAATCTTTTTTATCAATAAGATTGACCAAAATGGAATT
GATTTATCAACGGTTTATCAGGATATTAAAGAGAAACTTTCTGCCGAAATTGTAATCAAA
CAGAAGGTAGAACTGTATCCTAATATGTGTGTGACGAACTTTACCGAATCTGAACAATGG
GATATGGTAATAGAAGGAAATGATTACCTTTTGGAGAAATATACGTCTGGGAAATTATTG
GAAGCATTAGAACTCGAACAAGAGGAAAGCATAAGATTTCATAATTGTTCCCTGTTCCCT
GTTTATCACGGAAGTGCAAAAAACAATATAGGGATTGATAACCTTATAGAAGTGATTACG
AATAAATTTTATTCATCAACACATCGAGGTCAGTCTGAACTTTGCGGAAAAGTTTTCAAA
ATTGAGTATTCGGAAAAAAGACAGCGTCTTGCATATATACGTCTTTATAGTGGCGTACTG
CATTTGCGAGATCCGGTTAGAATATCGGAAAAGGAAAAAATAAAAATTACAGAAATGTAT
ACTTCAATAAATGGTGAATTATGTAAAATCGATAAGGCTTATTCCGGGGAAATTGTTATT
TTGCAGAATGAGTTTTTGAAGTTAAATAGTGTTCTTGGAGATACAAAGCTATTGCCACAG
AGAGAGAGAATTGAAAATCCCCTCCCTCTGCTGCAAACGACTGTTGAACCGAGCAAACCT
CAACAAAGGGAAATGTTACTTGATGCACTTTTAGAAATCTCCGACAGTGACCCGCTTCTG
CGATATTATGTGGATTCTGCGACACATGAAATCATACTTTCTTTCTTAGGGAAAGTACAA
ATGGAAGTGACTTGTGCTCTGCTGCAAGAAAAGTATCATGTGGAGATAGAAATAAAAGAG
CCTACAGTCATTTATATGGAAAGACCGTTAAAAAAAGCAGAGTATACCATTCACATCGAA
GTTCCACCGAATCCTTTCTGGGCTTCCATTGGTCTATCTGTAGCACCGCTTCCATTAGGG
AGCGGAGTACAGTATGAGAGCTCGGTTTCTCTTGGATACTTAAATCAATCGTTTCAAAAT
GCAGTTATGGAGGGGATACGCTATGGCTGTGAACAAGGATTGTATGGTTGGAATGTGACG
GACTGTAAAATCTGTTTTAAGTATGGCTTATACTATAGCCCTGTTAGTACCCCAGCAGAT
TTTCGGATGCTTGCTCCTATTGTATTGGAACAAGTCTTAAAAAAAGCTGGAACAGAATTG
TTAGAGCCATATCTTAGTTTTAAAATTTATGCGCCACAGGAATATCTTTCACGAGCATAC
AACGATGCTCCTAAATATTGTGCGAACATCGTAGACACTCAATTGAAAAATAATGAGGTC
ATTCTTAGTGGAGAAATCCCTGCTCGGTGTATTCAAAAATATCGTAGTGATTTAACTTTC
TTTACAAATGGACGTAGTGTTTGTTTAACAGAGTTAAAAGGGTACCATGTTACTACCGGT
GAACCTGTTTGCCAGCCCCGTCGTCCAAATAGTCGGATAGATAAAGTACGATATATGTTC
AATAAAATAACTTAG
>106495|ECDC_AT13_503|Neisseria_gonorrhoeae||Neisseria_gonorrhoeae:1-1935
ATGGAGGAAAATCACATGAAAATTATTAATATTGGAGTTTTAGCTCATGTTGATGCAGGA
AAAACTACCTTAACAGAAAGCTTATTATATAACAGTGGAGCGATTACAGAATTAGGAAGC
GTGGACAAAGGTACAACGAGGACGGATAATACGCTTTTAGAACGTCAGAGAGGAATTACA
ATTCAGACAGGAATAACCTCTTTTCAGTGGGAAAATACGAAGGTGAACATCATAGACACG
CCAGGACATATGGATTTCTTAGCAGAAGTATATCGTTCATTATCAGTTTTAGATGGGGCA
ATTCTACTGATTTCTGCAAAAGATGGCGTACAAGCACAAACTCGTATATTATTTCATGCA
CTTAGGAAAATGGGGATTCCCACAATCTTTTTTATCAATAAGATTGACCAAAATGGAATT
GATTTATCAACGGTTTATCAGGATATTAAAGAGAAACTTTCTGCCGAAATTGTAATCAAA
CAGAAGGTAGAACTGTATCCTAATATGTGTGTGACGAACTTTACCGAATCTGAACAATGG
GATATGGTAATAGAAGGAAATGATTACCTTTTGGAGAAATATACGTCTGGGAAATTATTG
GAAGCATTAGAACTCGAACAAGAGGAAAGCATAAGATTTCATAATTGTTCCCTGTTCCCT
GTTTATCACGGAAGTGCAAAAAACAATATAGGGATTGATAACCTTATAGAAGTGATTACG
AATAAATTTTATTCATCAACACATCGAGGTCAGTCTGAACTTTGCGGAAAAGTTTTCAAA
ATTGAGTATTCGGAAAAAAGACAGCGTCTTGCATATATACGTCTTTATAGTGGCGTACTG
CATTTGCGAGATCCGGTTAGAATATCGGAAAAGGAAAAAATAAAAATTACAGAAATGTAT
ACTTCAATAAATGGTGAATTATGTAAAATCGATAAGGCTTATTCCGGGGAAATTGTTATT
TTGCAGAATGAGTTTTTGAAGTTAAATAGTGTTCTTGGAGATACAAAGCTATTGCCACAG
AGAGAGAGAATTGAAAATCCCCTCCCTCTGCTGCAAACGACTGTTGAACCGAGCAAACCT
CAACAAAGGGAAATGTTACTTGATGCACTTTTAGAAATCTCCGACAGTGACCCGCTTCTG
CGATATTATGTGGATTCTGCGACACATGAAATCATACTTTCTTTCTTAGGGAAAGTACAA
ATGGAAGTGACTTGTGCTCTGCTGCAAGAAAAGTATCATGTGGAGATAGAAATAAAAGAG
CCTACAGTCATTTATATGGAAAGACCGTTAAAAAAAGCAGAGTATACCATTCACATCGAA
GTTCCACCGAATCCTTTCTGGGCTTCCATTGGTCTATCTGTAGCACCGCTTCCATTAGGG
AGCGGAGTACAGTATGAGAGCTCGGTTTCTCTTGGATACTTAAATCAATCGTTTCAAAAT
GCAGTTATGGAGGGGATACGCTATGGCTGTGAACAAGGATTGTATGGTTGGAATGTGACG
GACTGTAAAATCTGTTTTAAGTATGGCTTATACTATAGCCCTGTTAGTACCCCAGCAGAT
TTTCGGATGCTTGCTCCTATTGTATTGGAACAAGTCTTAAAAAAAGCTGGAACAGAATTG
TTAGAGCCATATCTTAGTTTTAAAATTTATGCGCCACAGGAATATCTTTCACGAGCATAC
AACGATGCTCCTAAATATTGTGCGAACATCGTAGACACTCAATTGAAAAATAATGAGGTC
ATTCTTAGTGGAGAAATCCCTGCTCGGTGTATTCAAAAATATCGTAGTGATTTAACTTTC
TTTACAAATGGACGTAGTGTTTGTTTAACAGAGTTAAAAGGGTACCATGTTACTACCGGT
GAACCTGTTTGCCAGCCCCGTCGTCCAAATAGTCGGATAGATAAAGTACGATATATGTTC
AATAAAATAACTTAG
>106496|ECDC_AT13_505|Neisseria_gonorrhoeae||Neisseria_gonorrhoeae:1-1935
ATGGAGGAAAATCACATGAAAATTATTAATATTGGAGTTTTAGCTCATGTTGATGCAGGA
AAAACTACCTTAACAGAAAGCTTATTATATAACAGTGGAGCGATTACAGAATTAGGAAGC
GTGGACAAAGGTACAACGAGGACGGATAATACGCTTTTAGAACGTCAGAGAGGAATTACA
ATTCAGACAGGAATAACCTCTTTTCAGTGGGAAAATACGAAGGTGAACATCATAGACACG
CCAGGACATATGGATTTCTTAGCAGAAGTATATCGTTCATTATCAGTTTTAGATGGGGCA
ATTCTACTGATTTCTGCAAAAGATGGCGTACAAGCACAAACTCGTATATTATTTCATGCA
CTTAGGAAAATGGGGATTCCCACAATCTTTTTTATCAATAAGATTGACCAAAATGGAATT
GATTTATCAACGGTTTATCAGGATATTAAAGAGAAACTTTCTGCCGAAATTGTAATCAAA
CAGAAGGTAGAACTGTATCCTAATATGTGTGTGACGAACTTTACCGAATCTGAACAATGG
GATATGGTAATAGAAGGAAATGATTACCTTTTGGAGAAATATACGTCTGGGAAATTATTG
GAAGCATTAGAACTCGAACAAGAGGAAAGCATAAGATTTCATAATTGTTCCCTGTTCCCT
GTTTATCACGGAAGTGCAAAAAACAATATAGGGATTGATAACCTTATAGAAGTGATTACG
AATAAATTTTATTCATCAACACATCGAGGTCAGTCTGAACTTTGCGGAAAAGTTTTCAAA
ATTGAGTATTCGGAAAAAAGACAGCGTCTTGCATATATACGTCTTTATAGTGGCGTACTG
CATTTGCGAGATCCGGTTAGAATATCGGAAAAGGAAAAAATAAAAATTACAGAAATGTAT
ACTTCAATAAATGGTGAATTATGTAAAATCGATAAGGCTTATTCCGGGGAAATTGTTATT
TTGCAGAATGAGTTTTTGAAGTTAAATAGTGTTCTTGGAGATACAAAGCTATTGCCACAG
AGAGAGAGAATTGAAAATCCCCTCCCTCTGCTGCAAACGACTGTTGAACCGAGCAAACCT
CAACAAAGGGAAATGTTACTTGATGCACTTTTAGAAATCTCCGACAGTGACCCGCTTCTG
CGATATTATGTGGATTCTGCGACACATGAAATCATACTTTCTTTCTTAGGGAAAGTACAA
ATGGAAGTGACTTGTGCTCTGCTGCAAGAAAAGTATCATGTGGAGATAGAAATAAAAGAG
CCTACAGTCATTTATATGGAAAGACCGTTAAAAAAAGCAGAGTATACCATTCACATCGAA
GTTCCACCGAATCCTTTCTGGGCTTCCATTGGTCTATCTGTAGCACCGCTTCCATTAGGG
AGCGGAGTACAGTATGAGAGCTCGGTTTCTCTTGGATACTTAAATCAATCGTTTCAAAAT
GCAGTTATGGAGGGGATACGCTATGGCTGTGAACAAGGATTGTATGGTTGGAATGTGACG
GACTGTAAAATCTGTTTTAAGTATGGCTTATACTATAGCCCTGTTAGTACCCCAGCAGAT
TTTCGGATGCTTGCTCCTATTGTATTGGAACAAGTCTTAAAAAAAGCTGGAACAGAATTG
TTAGAGCCATATCTTAGTTTTAAAATTTATGCGCCACAGGAATATCTTTCACGAGCATAC
AACGATGCTCCTAAATATTGTGCGAACATCGTAGACACTCAATTGAAAAATAATGAGGTC
ATTCTTAGTGGAGAAATCCCTGCTCGGTGTATTCAAAAATATCGTAGTGATTTAACTTTC
TTTACAAATGGACGTAGTGTTTGTTTAACAGAGTTAAAAGGGTACCATGTTACTACCGGT
GAACCTGTTTGCCAGCCCCGTCGTCCAAATAGTCGGATAGATAAAGTACGATATATGTTC
AATAAAATAACTTAG
>106497|ECDC_AT13_519|Neisseria_gonorrhoeae||Neisseria_gonorrhoeae:1-1935
ATGGAGGAAAATCACATGAAAATTATTAATATTGGAGTTTTAGCTCATGTTGATGCAGGA
AAAACTACCTTAACAGAAAGCTTATTATATAACAGTGGAGCGATTACAGAATTAGGAAGC
GTGGACAAAGGTACAACGAGGACGGATAATACGCTTTTAGAACGTCAGAGAGGAATTACA
ATTCAGACAGGAATAACCTCTTTTCAGTGGGAAAATACGAAGGTGAACATCATAGACACG
CCAGGACATATGGATTTCTTAGCAGAAGTATATCGTTCATTATCAGTTTTAGATGGGGCA
ATTCTACTGATTTCTGCAAAAGATGGCGTACAAGCACAAACTCGTATATTATTTCATGCA
CTTAGGAAAATGGGGATTCCCACAATCTTTTTTATCAATAAGATTGACCAAAATGGAATT
GATTTATCAACGGTTTATCAGGATATTAAAGAGAAACTTTCTGCCGAAATTGTAATCAAA
CAGAAGGTAGAACTGTATCCTAATATGTGTGTGACGAACTTTACCGAATCTGAACAATGG
GATATGGTAATAGAAGGAAATGATTACCTTTTGGAGAAATATACGTCTGGGAAATTATTG
GAAGCATTAGAACTCGAACAAGAGGAAAGCATAAGATTTCATAATTGTTCCCTGTTCCCT
GTTTATCACGGAAGTGCAAAAAACAATATAGGGATTGATAACCTTATAGAAGTGATTACG
AATAAATTTTATTCATCAACACATCGAGGTCAGTCTGAACTTTGCGGAAAAGTTTTCAAA
ATTGAGTATTCGGAAAAAAGACAGCGTCTTGCATATATACGTCTTTATAGTGGCGTACTG
CATTTGCGAGATCCGGTTAGAATATCGGAAAAGGAAAAAATAAAAATTACAGAAATGTAT
ACTTCAATAAATGGTGAATTATGTAAAATCGATAAGGCTTATTCCGGGGAAATTGTTATT
TTGCAGAATGAGTTTTTGAAGTTAAATAGTGTTCTTGGAGATACAAAGCTATTGCCACAG
AGAGAGAGAATTGAAAATCCCCTCCCTCTGCTGCAAACGACTGTTGAACCGAGCAAACCT
CAACAAAGGGAAATGTTACTTGATGCACTTTTAGAAATCTCCGACAGTGACCCGCTTCTG
CGATATTATGTGGATTCTGCGACACATGAAATCATACTTTCTTTCTTAGGGAAAGTACAA
ATGGAAGTGACTTGTGCTCTGCTGCAAGAAAAGTATCATGTGGAGATAGAAATAAAAGAG
CCTACAGTCATTTATATGGAAAGACCGTTAAAAAAAGCAGAGTATACCATTCACATCGAA
GTTCCACCGAATCCTTTCTGGGCTTCCATTGGTCTATCTGTAGCACCGCTTCCATTAGGG
AGCGGAGTACAGTATGAGAGCTCGGTTTCTCTTGGATACTTAAATCAATCGTTTCAAAAT
GCAGTTATGGAGGGGATACGCTATGGCTGTGAACAAGGATTGTATGGTTGGAATGTGACG
GACTGTAAAATCTGTTTTAAGTATGGCTTATACTATAGCCCTGTTAGTACCCCAGCAGAT
TTTCGGATGCTTGCTCCTATTGTATTGGAACAAGTCTTAAAAAAAGCTGGAACAGAATTG
TTAGAGCCATATCTTAGTTTTAAAATTTATGCGCCACAGGAATATCTTTCACGAGCATAC
AACGATGCTCCTAAATATTGTGCGAACATCGTAGACACTCAATTGAAAAATAATGAGGTC
ATTCTTAGTGGAGAAATCCCTGCTCGGTGTATTCAAAAATATCGTAGTGATTTAACTTTC
TTTACAAATGGACGTAGTGTTTGTTTAACAGAGTTAAAAGGGTACCATGTTACTACCGGT
GAACCTGTTTGCCAGCCCCGTCGTCCAAATAGTCGGATAGATAAAGTACGATATATGTTC
AATAAAATAACTTAG
>106498|ECDC_BE13_465|Neisseria_gonorrhoeae||Neisseria_gonorrhoeae:1-1935
ATGGAGGAAAATCACATGAAAATTATTAATATTGGAGTTTTAGCTCATGTTGATGCAGGA
AAAACTACCTTAACAGAAAGCTTATTATATAACAGTGGAGCGATTACAGAATTAGGAAGC
GTGGACAAAGGTACAACGAGGACGGATAATACGCTTTTAGAACGTCAGAGAGGAATTACA
ATTCAGACAGGAATAACCTCTTTTCAGTGGGAAAATACGAAGGTGAACATCATAGACACG
CCAGGACATATGGATTTCTTAGCAGAAGTATATCGTTCATTATCAGTTTTAGATGGGGCA
ATTCTACTGATTTCTGCAAAAGATGGCGTACAAGCACAAACTCGTATATTATTTCATGCA
CTTAGGAAAATGGGGATTCCCACAATCTTTTTTATCAATAAGATTGACCAAAATGGAATT
GATTTATCAACGGTTTATCAGGATATTAAAGAGAAACTTTCTGCCGAAATTGTAATCAAA
CAGAAGGTAGAACTGTATCCTAATATGTGTGTGACGAACTTTACCGAATCTGAACAATGG
GATATGGTAATAGAAGGAAATGATTACCTTTTGGAGAAATATACGTCTGGGAAATTATTG
GAAGCATTAGAACTCGAACAAGAGGAAAGCATAAGATTTCATAATTGTTCCCTGTTCCCT
GTTTATCACGGAAGTGCAAAAAACAATATAGGGATTGATAACCTTATAGAAGTGATTACG
AATAAATTTTATTCATCAACACATCGAGGTCAGTCTGAACTTTGCGGAAAAGTTTTCAAA
ATTGAGTATTCGGAAAAAAGACAGCGTCTTGCATATATACGTCTTTATAGTGGCGTACTG
CATTTGCGAGATCCGGTTAGAATATCGGAAAAGGAAAAAATAAAAATTACAGAAATGTAT
ACTTCAATAAATGGTGAATTATGTAAAATCGATAAGGCTTATTCCGGGGAAATTGTTATT
TTGCAGAATGAGTTTTTGAAGTTAAATAGTGTTCTTGGAGATACAAAGCTATTGCCACAG
AGAGAGAGAATTGAAAATCCCCTCCCTCTGCTGCAAACGACTGTTGAACCGAGCAAACCT
CAACAAAGGGAAATGTTACTTGATGCACTTTTAGAAATCTCCGACAGTGACCCGCTTCTG
CGATATTATGTGGATTCTGCGACACATGAAATCATACTTTCTTTCTTAGGGAAAGTACAA
ATGGAAGTGACTTGTGCTCTGCTGCAAGAAAAGTATCATGTGGAGATAGAAATAAAAGAG
CCTACAGTCATTTATATGGAAAGACCGTTAAAAAAAGCAGAGTATACCATTCACATCGAA
GTTCCACCGAATCCTTTCTGGGCTTCCATTGGTCTATCTGTAGCACCGCTTCCATTAGGG
AGCGGAGTACAGTATGAGAGCTCGGTTTCTCTTGGATACTTAAATCAATCGTTTCAAAAT
GCAGTTATGGAGGGGATACGCTATGGCTGTGAACAAGGATTGTATGGTTGGAATGTGACG
GACTGTAAAATCTGTTTTAAGTATGGCTTATACTATAGCCCTGTTAGTACCCCAGCAGAT
TTTCGGATGCTTGCTCCTATTGTATTGGAACAAGTCTTAAAAAAAGCTGGAACAGAATTG
TTAGAGCCATATCTTAGTTTTAAAATTTATGCGCCACAGGAATATCTTTCACGAGCATAC
AACGATGCTCCTAAATATTGTGCGAACATCGTAGACACTCAATTGAAAAATAATGAGGTC
ATTCTTAGTGGAGAAATCCCTGCTCGGTGTATTCAAAAATATCGTAGTGATTTAACTTTC
TTTACAAATGGACGTAGTGTTTGTTTAACAGAGTTAAAAGGGTACCATGTTACTACCGGT
GAACCTGTTTGCCAGCCCCGTCGTCCAAATAGTCGGATAGATAAAGTACGATATATGTTC
AATAAAATAACTTAG
>106499|ECDC_BE13_499|Neisseria_gonorrhoeae||Neisseria_gonorrhoeae:1-1935
ATGGAGGAAAATCACATGAAAATTATTAATATTGGAGTTTTAGCTCATGTTGATGCAGGA
AAAACTACCTTAACAGAAAGCTTATTATATAACAGTGGAGCGATTACAGAATTAGGAAGC
GTGGACAAAGGTACAACGAGGACGGATAATACGCTTTTAGAACGTCAGAGAGGAATTACA
ATTCAGACAGGAATAACCTCTTTTCAGTGGGAAAATACGAAGGTGAACATCATAGACACG
CCAGGACATATGGATTTCTTAGCAGAAGTATATCGTTCATTATCAGTTTTAGATGGGGCA
ATTCTACTGATTTCTGCAAAAGATGGCGTACAAGCACAAACTCGTATATTATTTCATGCA
CTTAGGAAAATGGGGATTCCCACAATCTTTTTTATCAATAAGATTGACCAAAATGGAATT
GATTTATCAACGGTTTATCAGGATATTAAAGAGAAACTTTCTGCCGAAATTGTAATCAAA
CAGAAGGTAGAACTGTATCCTAATATGTGTGTGACGAACTTTACCGAATCTGAACAATGG
GATATGGTAATAGAAGGAAATGATTACCTTTTGGAGAAATATACGTCTGGGAAATTATTG
GAAGCATTAGAACTCGAACAAGAGGAAAGCATAAGATTTCATAATTGTTCCCTGTTCCCT
GTTTATCACGGAAGTGCAAAAAACAATATAGGGATTGATAACCTTATAGAAGTGATTACG
AATAAATTTTATTCATCAACACATCGAGGTCAGTCTGAACTTTGCGGAAAAGTTTTCAAA
ATTGAGTATTCGGAAAAAAGACAGCGTCTTGCATATATACGTCTTTATAGTGGCGTACTG
CATTTGCGAGATCCGGTTAGAATATCGGAAAAGGAAAAAATAAAAATTACAGAAATGTAT
ACTTCAATAAATGGTGAATTATGTAAAATCGATAAGGCTTATTCCGGGGAAATTGTTATT
TTGCAGAATGAGTTTTTGAAGTTAAATAGTGTTCTTGGAGATACAAAGCTATTGCCACAG
AGAGAGAGAATTGAAAATCCCCTCCCTCTGCTGCAAACGACTGTTGAACCGAGCAAACCT
CAACAAAGGGAAATGTTACTTGATGCACTTTTAGAAATCTCCGACAGTGACCCGCTTCTG
CGATATTATGTGGATTCTGCGACACATGAAATCATACTTTCTTTCTTAGGGAAAGTACAA
ATGGAAGTGACTTGTGCTCTGCTGCAAGAAAAGTATCATGTGGAGATAGAAATAAAAGAG
CCTACAGTCATTTATATGGAAAGACCGTTAAAAAAAGCAGAGTATACCATTCACATCGAA
GTTCCACCGAATCCTTTCTGGGCTTCCATTGGTCTATCTGTAGCACCGCTTCCATTAGGG
AGCGGAGTACAGTATGAGAGCTCGGTTTCTCTTGGATACTTAAATCAATCGTTTCAAAAT
GCAGTTATGGAGGGGATACGCTATGGCTGTGAACAAGGATTGTATGGTTGGAATGTGACG
GACTGTAAAATCTGTTTTAAGTATGGCTTATACTATAGCCCTGTTAGTACCCCAGCAGAT
TTTCGGATGCTTGCTCCTATTGTATTGGAACAAGTCTTAAAAAAAGCTGGAACAGAATTG
TTAGAGCCATATCTTAGTTTTAAAATTTATGCGCCACAGGAATATCTTTCACGAGCATAC
AACGATGCTCCTAAATATTGTGCGAACATCGTAGACACTCAATTGAAAAATAATGAGGTC
ATTCTTAGTGGAGAAATCCCTGCTCGGTGTATTCAAAAATATCGTAGTGATTTAACTTTC
TTTACAAATGGACGTAGTGTTTGTTTAACAGAGTTAAAAGGGTACCATGTTACTACCGGT
GAACCTGTTTGCCAGCCCCGTCGTCCAAATAGTCGGATAGATAAAGTACGATATATGTTC
AATAAAATAACTTAG
>106500|ECDC_ES038|Neisseria_gonorrhoeae||Neisseria_gonorrhoeae:1-1935
ATGGAGGAAAATCACATGAAAATTATTAATATTGGAGTTTTAGCTCATGTTGATGCAGGA
AAAACTACCTTAACAGAAAGCTTATTATATAACAGTGGAGCGATTACAGAATTAGGAAGC
GTGGACAAAGGTACAACGAGGACGGATAATACGCTTTTAGAACGTCAGAGAGGAATTACA
ATTCAGACAGGAATAACCTCTTTTCAGTGGGAAAATACGAAGGTGAACATCATAGACACG
CCAGGACATATGGATTTCTTAGCAGAAGTATATCGTTCATTATCAGTTTTAGATGGGGCA
ATTCTACTGATTTCTGCAAAAGATGGCGTACAAGCACAAACTCGTATATTATTTCATGCA
CTTAGGAAAATGGGGATTCCCACAATCTTTTTTATCAATAAGATTGACCAAAATGGAATT
GATTTATCAACGGTTTATCAGGATATTAAAGAGAAACTTTCTGCCGAAATTGTAATCAAA
CAGAAGGTAGAACTGTATCCTAATATGTGTGTGACGAACTTTACCGAATCTGAACAATGG
GATATGGTAATAGAAGGAAATGATTACCTTTTGGAGAAATATACGTCTGGGAAATTATTG
GAAGCATTAGAACTCGAACAAGAGGAAAGCATAAGATTTCATAATTGTTCCCTGTTCCCT
GTTTATCACGGAAGTGCAAAAAACAATATAGGGATTGATAACCTTATAGAAGTGATTACG
AATAAATTTTATTCATCAACACATCGAGGTCAGTCTGAACTTTGCGGAAAAGTTTTCAAA
ATTGAGTATTCGGAAAAAAGACAGCGTCTTGCATATATACGTCTTTATAGTGGCGTACTG
CATTTGCGAGATCCGGTTAGAATATCGGAAAAGGAAAAAATAAAAATTACAGAAATGTAT
ACTTCAATAAATGGTGAATTATGTAAAATCGATAAGGCTTATTCCGGGGAAATTGTTATT
TTGCAGAATGAGTTTTTGAAGTTAAATAGTGTTCTTGGAGATACAAAGCTATTGCCACAG
AGAGAGAGAATTGAAAATCCCCTCCCTCTGCTGCAAACGACTGTTGAACCGAGCAAACCT
CAACAAAGGGAAATGTTACTTGATGCACTTTTAGAAATCTCCGACAGTGACCCGCTTCTG
CGATATTATGTGGATTCTGCGACACATGAAATCATACTTTCTTTCTTAGGGAAAGTACAA
ATGGAAGTGACTTGTGCTCTGCTGCAAGAAAAGTATCATGTGGAGATAGAAATAAAAGAG
CCTACAGTCATTTATATGGAAAGACCGTTAAAAAAAGCAGAGTATACCATTCACATCGAA
GTTCCACCGAATCCTTTCTGGGCTTCCATTGGTCTATCTGTAGCACCGCTTCCATTAGGG
AGCGGAGTACAGTATGAGAGCTCGGTTTCTCTTGGATACTTAAATCAATCGTTTCAAAAT
GCAGTTATGGAGGGGATACGCTATGGCTGTGAACAAGGATTGTATGGTTGGAATGTGACG
GACTGTAAAATCTGTTTTAAGTATGGCTTATACTATAGCCCTGTTAGTACCCCAGCAGAT
TTTCGGATGCTTGCTCCTATTGTATTGGAACAAGTCTTAAAAAAAGCTGGAACAGAATTG
TTAGAGCCATATCTTAGTTTTAAAATTTATGCGCCACAGGAATATCTTTCACGAGCATAC
AACGATGCTCCTAAATATTGTGCGAACATCGTAGACACTCAATTGAAAAATAATGAGGTC
ATTCTTAGTGGAGAAATCCCTGCTCGGTGTATTCAAAAATATCGTAGTGATTTAACTTTC
TTTACAAATGGACGTAGTGTTTGTTTAACAGAGTTAAAAGGGTACCATGTTACTACCGGT
GAACCTGTTTGCCAGCCCCGTCGTCCAAATAGTCGGATAGATAAAGTACGATATATGTTC
AATAAAATAACTTAG
>106501|ECDC_ES041|Neisseria_gonorrhoeae||Neisseria_gonorrhoeae:1-1935
ATGGAGGAAAATCACATGAAAATTATTAATATTGGAGTTTTAGCTCATGTTGATGCAGGA
AAAACTACCTTAACAGAAAGCTTATTATATAACAGTGGAGCGATTACAGAATTAGGAAGC
GTGGACAAAGGTACAACGAGGACGGATAATACGCTTTTAGAACGTCAGAGAGGAATTACA
ATTCAGACAGGAATAACCTCTTTTCAGTGGGAAAATACGAAGGTGAACATCATAGACACG
CCAGGACATATGGATTTCTTAGCAGAAGTATATCGTTCATTATCAGTTTTAGATGGGGCA
ATTCTACTGATTTCTGCAAAAGATGGCGTACAAGCACAAACTCGTATATTATTTCATGCA
CTTAGGAAAATGGGGATTCCCACAATCTTTTTTATCAATAAGATTGACCAAAATGGAATT
GATTTATCAACGGTTTATCAGGATATTAAAGAGAAACTTTCTGCCGAAATTGTAATCAAA
CAGAAGGTAGAACTGTATCCTAATATGTGTGTGACGAACTTTACCGAATCTGAACAATGG
GATATGGTAATAGAAGGAAATGATTACCTTTTGGAGAAATATACGTCTGGGAAATTATTG
GAAGCATTAGAACTCGAACAAGAGGAAAGCATAAGATTTCATAATTGTTCCCTGTTCCCT
GTTTATCACGGAAGTGCAAAAAACAATATAGGGATTGATAACCTTATAGAAGTGATTACG
AATAAATTTTATTCATCAACACATCGAGGTCAGTCTGAACTTTGCGGAAAAGTTTTCAAA
ATTGAGTATTCGGAAAAAAGACAGCGTCTTGCATATATACGTCTTTATAGTGGCGTACTG
CATTTGCGAGATCCGGTTAGAATATCGGAAAAGGAAAAAATAAAAATTACAGAAATGTAT
ACTTCAATAAATGGTGAATTATGTAAAATCGATAAGGCTTATTCCGGGGAAATTGTTATT
TTGCAGAATGAGTTTTTGAAGTTAAATAGTGTTCTTGGAGATACAAAGCTATTGCCACAG
AGAGAGAGAATTGAAAATCCCCTCCCTCTGCTGCAAACGACTGTTGAACCGAGCAAACCT
CAACAAAGGGAAATGTTACTTGATGCACTTTTAGAAATCTCCGACAGTGACCCGCTTCTG
CGATATTATGTGGATTCTGCGACACATGAAATCATACTTTCTTTCTTAGGGAAAGTACAA
ATGGAAGTGACTTGTGCTCTGCTGCAAGAAAAGTATCATGTGGAGATAGAAATAAAAGAG
CCTACAGTCATTTATATGGAAAGACCGTTAAAAAAAGCAGAGTATACCATTCACATCGAA
GTTCCACCGAATCCTTTCTGGGCTTCCATTGGTCTATCTGTAGCACCGCTTCCATTAGGG
AGCGGAGTACAGTATGAGAGCTCGGTTTCTCTTGGATACTTAAATCAATCGTTTCAAAAT
GCAGTTATGGAGGGGATACGCTATGGCTGTGAACAAGGATTGTATGGTTGGAATGTGACG
GACTGTAAAATCTGTTTTAAGTATGGCTTATACTATAGCCCTGTTAGTACCCCAGCAGAT
TTTCGGATGCTTGCTCCTATTGTATTGGAACAAGTCTTAAAAAAAGCTGGAACAGAATTG
TTAGAGCCATATCTTAGTTTTAAAATTTATGCGCCACAGGAATATCTTTCACGAGCATAC
AACGATGCTCCTAAATATTGTGCGAACATCGTAGACACTCAATTGAAAAATAATGAGGTC
ATTCTTAGTGGAGAAATCCCTGCTCGGTGTATTCAAAAATATCGTAGTGATTTAACTTTC
TTTACAAATGGACGTAGTGTTTGTTTAACAGAGTTAAAAGGGTACCATGTTACTACCGGT
GAACCTGTTTGCCAGCCCCGTCGTCCAAATAGTCGGATAGATAAAGTACGATATATGTTC
AATAAAATAACTTAG
>106502|ECDC_ES042|Neisseria_gonorrhoeae||Neisseria_gonorrhoeae:1-1935
ATGGAGGAAAATCACATGAAAATTATTAATATTGGAGTTTTAGCTCATGTTGATGCAGGA
AAAACTACCTTAACAGAAAGCTTATTATATAACAGTGGAGCGATTACAGAATTAGGAAGC
GTGGACAAAGGTACAACGAGGACGGATAATACGCTTTTAGAACGTCAGAGAGGAATTACA
ATTCAGACAGGAATAACCTCTTTTCAGTGGGAAAATACGAAGGTGAACATCATAGACACG
CCAGGACATATGGATTTCTTAGCAGAAGTATATCGTTCATTATCAGTTTTAGATGGGGCA
ATTCTACTGATTTCTGCAAAAGATGGCGTACAAGCACAAACTCGTATATTATTTCATGCA
CTTAGGAAAATGGGGATTCCCACAATCTTTTTTATCAATAAGATTGACCAAAATGGAATT
GATTTATCAACGGTTTATCAGGATATTAAAGAGAAACTTTCTGCCGAAATTGTAATCAAA
CAGAAGGTAGAACTGTATCCTAATATGTGTGTGACGAACTTTACCGAATCTGAACAATGG
GATATGGTAATAGAAGGAAATGATTACCTTTTGGAGAAATATACGTCTGGGAAATTATTG
GAAGCATTAGAACTCGAACAAGAGGAAAGCATAAGATTTCATAATTGTTCCCTGTTCCCT
GTTTATCACGGAAGTGCAAAAAACAATATAGGGATTGATAACCTTATAGAAGTGATTACG
AATAAATTTTATTCATCAACACATCGAGGTCAGTCTGAACTTTGCGGAAAAGTTTTCAAA
ATTGAGTATTCGGAAAAAAGACAGCGTCTTGCATATATACGTCTTTATAGTGGCGTACTG
CATTTGCGAGATCCGGTTAGAATATCGGAAAAGGAAAAAATAAAAATTACAGAAATGTAT
ACTTCAATAAATGGTGAATTATGTAAAATCGATAAGGCTTATTCCGGGGAAATTGTTATT
TTGCAGAATGAGTTTTTGAAGTTAAATAGTGTTCTTGGAGATACAAAGCTATTGCCACAG
AGAGAGAGAATTGAAAATCCCCTCCCTCTGCTGCAAACGACTGTTGAACCGAGCAAACCT
CAACAAAGGGAAATGTTACTTGATGCACTTTTAGAAATCTCCGACAGTGACCCGCTTCTG
CGATATTATGTGGATTCTGCGACACATGAAATCATACTTTCTTTCTTAGGGAAAGTACAA
ATGGAAGTGACTTGTGCTCTGCTGCAAGAAAAGTATCATGTGGAGATAGAAATAAAAGAG
CCTACAGTCATTTATATGGAAAGACCGTTAAAAAAAGCAGAGTATACCATTCACATCGAA
GTTCCACCGAATCCTTTCTGGGCTTCCATTGGTCTATCTGTAGCACCGCTTCCATTAGGG
AGCGGAGTACAGTATGAGAGCTCGGTTTCTCTTGGATACTTAAATCAATCGTTTCAAAAT
GCAGTTATGGAGGGGATACGCTATGGCTGTGAACAAGGATTGTATGGTTGGAATGTGACG
GACTGTAAAATCTGTTTTAAGTATGGCTTATACTATAGCCCTGTTAGTACCCCAGCAGAT
TTTCGGATGCTTGCTCCTATTGTATTGGAACAAGTCTTAAAAAAAGCTGGAACAGAATTG
TTAGAGCCATATCTTAGTTTTAAAATTTATGCGCCACAGGAATATCTTTCACGAGCATAC
AACGATGCTCCTAAATATTGTGCGAACATCGTAGACACTCAATTGAAAAATAATGAGGTC
ATTCTTAGTGGAGAAATCCCTGCTCGGTGTATTCAAAAATATCGTAGTGATTTAACTTTC
TTTACAAATGGACGTAGTGTTTGTTTAACAGAGTTAAAAGGGTACCATGTTACTACCGGT
GAACCTGTTTGCCAGCCCCGTCGTCCAAATAGTCGGATAGATAAAGTACGATATATGTTC
AATAAAATAACTTAG
>106503|ECDC_FR13_092|Neisseria_gonorrhoeae||Neisseria_gonorrhoeae:1-1935
ATGGAGGAAAATCACATGAAAATTATTAATATTGGAGTTTTAGCTCATGTTGATGCAGGA
AAAACTACCTTAACAGAAAGCTTATTATATAACAGTGGAGCGATTACAGAATTAGGAAGC
GTGGACAAAGGTACAACGAGGACGGATAATACGCTTTTAGAACGTCAGAGAGGAATTACA
ATTCAGACAGGAATAACCTCTTTTCAGTGGGAAAATACGAAGGTGAACATCATAGACACG
CCAGGACATATGGATTTCTTAGCAGAAGTATATCGTTCATTATCAGTTTTAGATGGGGCA
ATTCTACTGATTTCTGCAAAAGATGGCGTACAAGCACAAACTCGTATATTATTTCATGCA
CTTAGGAAAATGGGGATTCCCACAATCTTTTTTATCAATAAGATTGACCAAAATGGAATT
GATTTATCAACGGTTTATCAGGATATTAAAGAGAAACTTTCTGCCGAAATTGTAATCAAA
CAGAAGGTAGAACTGTATCCTAATATGTGTGTGACGAACTTTACCGAATCTGAACAATGG
GATATGGTAATAGAAGGAAATGATTACCTTTTGGAGAAATATACGTCTGGGAAATTATTG
GAAGCATTAGAACTCGAACAAGAGGAAAGCATAAGATTTCATAATTGTTCCCTGTTCCCT
GTTTATCACGGAAGTGCAAAAAACAATATAGGGATTGATAACCTTATAGAAGTGATTACG
AATAAATTTTATTCATCAACACATCGAGGTCAGTCTGAACTTTGCGGAAAAGTTTTCAAA
ATTGAGTATTCGGAAAAAAGACAGCGTCTTGCATATATACGTCTTTATAGTGGCGTACTG
CATTTGCGAGATCCGGTTAGAATATCGGAAAAGGAAAAAATAAAAATTACAGAAATGTAT
ACTTCAATAAATGGTGAATTATGTAAAATCGATAAGGCTTATTCCGGGGAAATTGTTATT
TTGCAGAATGAGTTTTTGAAGTTAAATAGTGTTCTTGGAGATACAAAGCTATTGCCACAG
AGAGAGAGAATTGAAAATCCCCTCCCTCTGCTGCAAACGACTGTTGAACCGAGCAAACCT
CAACAAAGGGAAATGTTACTTGATGCACTTTTAGAAATCTCCGACAGTGACCCGCTTCTG
CGATATTATGTGGATTCTGCGACACATGAAATCATACTTTCTTTCTTAGGGAAAGTACAA
ATGGAAGTGACTTGTGCTCTGCTGCAAGAAAAGTATCATGTGGAGATAGAAATAAAAGAG
CCTACAGTCATTTATATGGAAAGACCGTTAAAAAAAGCAGAGTATACCATTCACATCGAA
GTTCCACCGAATCCTTTCTGGGCTTCCATTGGTCTATCTGTAGCACCGCTTCCATTAGGG
AGCGGAGTACAGTATGAGAGCTCGGTTTCTCTTGGATACTTAAATCAATCGTTTCAAAAT
GCAGTTATGGAGGGGATACGCTATGGCTGTGAACAAGGATTGTATGGTTGGAATGTGACG
GACTGTAAAATCTGTTTTAAGTATGGCTTATACTATAGCCCTGTTAGTACCCCAGCAGAT
TTTCGGATGCTTGCTCCTATTGTATTGGAACAAGTCTTAAAAAAAGCTGGAACAGAATTG
TTAGAGCCATATCTTAGTTTTAAAATTTATGCGCCACAGGAATATCTTTCACGAGCATAC
AACGATGCTCCTAAATATTGTGCGAACATCGTAGACACTCAATTGAAAAATAATGAGGTC
ATTCTTAGTGGAGAAATCCCTGCTCGGTGTATTCAAAAATATCGTAGTGATTTAACTTTC
TTTACAAATGGACGTAGTGTTTGTTTAACAGAGTTAAAAGGGTACCATGTTACTACCGGT
GAACCTGTTTGCCAGCCCCGTCGTCCAAATAGTCGGATAGATAAAGTACGATATATGTTC
AATAAAATAACTTAG
>106504|ECDC_FR13_103|Neisseria_gonorrhoeae||Neisseria_gonorrhoeae:1-1935
ATGGAGGAAAATCACATGAAAATTATTAATATTGGAGTTTTAGCTCATGTTGATGCAGGA
AAAACTACCTTAACAGAAAGCTTATTATATAACAGTGGAGCGATTACAGAATTAGGAAGC
GTGGACAAAGGTACAACGAGGACGGATAATACGCTTTTAGAACGTCAGAGAGGAATTACA
ATTCAGACAGGAATAACCTCTTTTCAGTGGGAAAATACGAAGGTGAACATCATAGACACG
CCAGGACATATGGATTTCTTAGCAGAAGTATATCGTTCATTATCAGTTTTAGATGGGGCA
ATTCTACTGATTTCTGCAAAAGATGGCGTACAAGCACAAACTCGTATATTATTTCATGCA
CTTAGGAAAATGGGGATTCCCACAATCTTTTTTATCAATAAGATTGACCAAAATGGAATT
GATTTATCAACGGTTTATCAGGATATTAAAGAGAAACTTTCTGCCGAAATTGTAATCAAA
CAGAAGGTAGAACTGTATCCTAATATGTGTGTGACGAACTTTACCGAATCTGAACAATGG
GATATGGTAATAGAAGGAAATGATTACCTTTTGGAGAAATATACGTCTGGGAAATTATTG
GAAGCATTAGAACTCGAACAAGAGGAAAGCATAAGATTTCATAATTGTTCCCTGTTCCCT
GTTTATCACGGAAGTGCAAAAAACAATATAGGGATTGATAACCTTATAGAAGTGATTACG
AATAAATTTTATTCATCAACACATCGAGGTCAGTCTGAACTTTGCGGAAAAGTTTTCAAA
ATTGAGTATTCGGAAAAAAGACAGCGTCTTGCATATATACGTCTTTATAGTGGCGTACTG
CATTTGCGAGATCCGGTTAGAATATCGGAAAAGGAAAAAATAAAAATTACAGAAATGTAT
ACTTCAATAAATGGTGAATTATGTAAAATCGATAAGGCTTATTCCGGGGAAATTGTTATT
TTGCAGAATGAGTTTTTGAAGTTAAATAGTGTTCTTGGAGATACAAAGCTATTGCCACAG
AGAGAGAGAATTGAAAATCCCCTCCCTCTGCTGCAAACGACTGTTGAACCGAGCAAACCT
CAACAAAGGGAAATGTTACTTGATGCACTTTTAGAAATCTCCGACAGTGACCCGCTTCTG
CGATATTATGTGGATTCTGCGACACATGAAATCATACTTTCTTTCTTAGGGAAAGTACAA
ATGGAAGTGACTTGTGCTCTGCTGCAAGAAAAGTATCATGTGGAGATAGAAATAAAAGAG
CCTACAGTCATTTATATGGAAAGACCGTTAAAAAAAGCAGAGTATACCATTCACATCGAA
GTTCCACCGAATCCTTTCTGGGCTTCCATTGGTCTATCTGTAGCACCGCTTCCATTAGGG
AGCGGAGTACAGTATGAGAGCTCGGTTTCTCTTGGATACTTAAATCAATCGTTTCAAAAT
GCAGTTATGGAGGGGATACGCTATGGCTGTGAACAAGGATTGTATGGTTGGAATGTGACG
GACTGTAAAATCTGTTTTAAGTATGGCTTATACTATAGCCCTGTTAGTACCCCAGCAGAT
TTTCGGATGCTTGCTCCTATTGTATTGGAACAAGTCTTAAAAAAAGCTGGAACAGAATTG
TTAGAGCCATATCTTAGTTTTAAAATTTATGCGCCACAGGAATATCTTTCACGAGCATAC
AACGATGCTCCTAAATATTGTGCGAACATCGTAGACACTCAATTGAAAAATAATGAGGTC
ATTCTTAGTGGAGAAATCCCTGCTCGGTGTATTCAAAAATATCGTAGTGATTTAACTTTC
TTTACAAATGGACGTAGTGTTTGTTTAACAGAGTTAAAAGGGTACCATGTTACTACCGGT
GAACCTGTTTGCCAGCCCCGTCGTCCAAATAGTCGGATAGATAAAGTACGATATATGTTC
AATAAAATAACTTAG
>106505|ECDC_FR13_113|Neisseria_gonorrhoeae||Neisseria_gonorrhoeae:1-1935
ATGGAGGAAAATCACATGAAAATTATTAATATTGGAGTTTTAGCTCATGTTGATGCAGGA
AAAACTACCTTAACAGAAAGCTTATTATATAACAGTGGAGCGATTACAGAATTAGGAAGC
GTGGACAAAGGTACAACGAGGACGGATAATACGCTTTTAGAACGTCAGAGAGGAATTACA
ATTCAGACAGGAATAACCTCTTTTCAGTGGGAAAATACGAAGGTGAACATCATAGACACG
CCAGGACATATGGATTTCTTAGCAGAAGTATATCGTTCATTATCAGTTTTAGATGGGGCA
ATTCTACTGATTTCTGCAAAAGATGGCGTACAAGCACAAACTCGTATATTATTTCATGCA
CTTAGGAAAATGGGGATTCCCACAATCTTTTTTATCAATAAGATTGACCAAAATGGAATT
GATTTATCAACGGTTTATCAGGATATTAAAGAGAAACTTTCTGCCGAAATTGTAATCAAA
CAGAAGGTAGAACTGTATCCTAATATGTGTGTGACGAACTTTACCGAATCTGAACAATGG
GATATGGTAATAGAAGGAAATGATTACCTTTTGGAGAAATATACGTCTGGGAAATTATTG
GAAGCATTAGAACTCGAACAAGAGGAAAGCATAAGATTTCATAATTGTTCCCTGTTCCCT
GTTTATCACGGAAGTGCAAAAAACAATATAGGGATTGATAACCTTATAGAAGTGATTACG
AATAAATTTTATTCATCAACACATCGAGGTCAGTCTGAACTTTGCGGAAAAGTTTTCAAA
ATTGAGTATTCGGAAAAAAGACAGCGTCTTGCATATATACGTCTTTATAGTGGCGTACTG
CATTTGCGAGATCCGGTTAGAATATCGGAAAAGGAAAAAATAAAAATTACAGAAATGTAT
ACTTCAATAAATGGTGAATTATGTAAAATCGATAAGGCTTATTCCGGGGAAATTGTTATT
TTGCAGAATGAGTTTTTGAAGTTAAATAGTGTTCTTGGAGATACAAAGCTATTGCCACAG
AGAGAGAGAATTGAAAATCCCCTCCCTCTGCTGCAAACGACTGTTGAACCGAGCAAACCT
CAACAAAGGGAAATGTTACTTGATGCACTTTTAGAAATCTCCGACAGTGACCCGCTTCTG
CGATATTATGTGGATTCTGCGACACATGAAATCATACTTTCTTTCTTAGGGAAAGTACAA
ATGGAAGTGACTTGTGCTCTGCTGCAAGAAAAGTATCATGTGGAGATAGAAATAAAAGAG
CCTACAGTCATTTATATGGAAAGACCGTTAAAAAAAGCAGAGTATACCATTCACATCGAA
GTTCCACCGAATCCTTTCTGGGCTTCCATTGGTCTATCTGTAGCACCGCTTCCATTAGGG
AGCGGAGTACAGTATGAGAGCTCGGTTTCTCTTGGATACTTAAATCAATCGTTTCAAAAT
GCAGTTATGGAGGGGATACGCTATGGCTGTGAACAAGGATTGTATGGTTGGAATGTGACG
GACTGTAAAATCTGTTTTAAGTATGGCTTATACTATAGCCCTGTTAGTACCCCAGCAGAT
TTTCGGATGCTTGCTCCTATTGTATTGGAACAAGTCTTAAAAAAAGCTGGAACAGAATTG
TTAGAGCCATATCTTAGTTTTAAAATTTATGCGCCACAGGAATATCTTTCACGAGCATAC
AACGATGCTCCTAAATATTGTGCGAACATCGTAGACACTCAATTGAAAAATAATGAGGTC
ATTCTTAGTGGAGAAATCCCTGCTCGGTGTATTCAAAAATATCGTAGTGATTTAACTTTC
TTTACAAATGGACGTAGTGTTTGTTTAACAGAGTTAAAAGGGTACCATGTTACTACCGGT
GAACCTGTTTGCCAGCCCCGTCGTCCAAATAGTCGGATAGATAAAGTACGATATATGTTC
AATAAAATAACTTAG
>106506|ECDC_GC_061|Neisseria_gonorrhoeae||Neisseria_gonorrhoeae:1-1935
ATGGAGGAAAATCACATGAAAATTATTAATATTGGAGTTTTAGCTCATGTTGATGCAGGA
AAAACTACCTTAACAGAAAGCTTATTATATAACAGTGGAGCGATTACAGAATTAGGAAGC
GTGGACAAAGGTACAACGAGGACGGATAATACGCTTTTAGAACGTCAGAGAGGAATTACA
ATTCAGACAGGAATAACCTCTTTTCAGTGGGAAAATACGAAGGTGAACATCATAGACACG
CCAGGACATATGGATTTCTTAGCAGAAGTATATCGTTCATTATCAGTTTTAGATGGGGCA
ATTCTACTGATTTCTGCAAAAGATGGCGTACAAGCACAAACTCGTATATTATTTCATGCA
CTTAGGAAAATGGGGATTCCCACAATCTTTTTTATCAATAAGATTGACCAAAATGGAATT
GATTTATCAACGGTTTATCAGGATATTAAAGAGAAACTTTCTGCCGAAATTGTAATCAAA
CAGAAGGTAGAACTGTATCCTAATATGTGTGTGACGAACTTTACCGAATCTGAACAATGG
GATATGGTAATAGAAGGAAATGATTACCTTTTGGAGAAATATACGTCTGGGAAATTATTG
GAAGCATTAGAACTCGAACAAGAGGAAAGCATAAGATTTCATAATTGTTCCCTGTTCCCT
GTTTATCACGGAAGTGCAAAAAACAATATAGGGATTGATAACCTTATAGAAGTGATTACG
AATAAATTTTATTCATCAACACATCGAGGTCAGTCTGAACTTTGCGGAAAAGTTTTCAAA
ATTGAGTATTCGGAAAAAAGACAGCGTCTTGCATATATACGTCTTTATAGTGGCGTACTG
CATTTGCGAGATCCGGTTAGAATATCGGAAAAGGAAAAAATAAAAATTACAGAAATGTAT
ACTTCAATAAATGGTGAATTATGTAAAATCGATAAGGCTTATTCCGGGGAAATTGTTATT
TTGCAGAATGAGTTTTTGAAGTTAAATAGTGTTCTTGGAGATACAAAGCTATTGCCACAG
AGAGAGAGAATTGAAAATCCCCTCCCTCTGCTGCAAACGACTGTTGAACCGAGCAAACCT
CAACAAAGGGAAATGTTACTTGATGCACTTTTAGAAATCTCCGACAGTGACCCGCTTCTG
CGATATTATGTGGATTCTGCGACACATGAAATCATACTTTCTTTCTTAGGGAAAGTACAA
ATGGAAGTGACTTGTGCTCTGCTGCAAGAAAAGTATCATGTGGAGATAGAAATAAAAGAG
CCTACAGTCATTTATATGGAAAGACCGTTAAAAAAAGCAGAGTATACCATTCACATCGAA
GTTCCACCGAATCCTTTCTGGGCTTCCATTGGTCTATCTGTAGCACCGCTTCCATTAGGG
AGCGGAGTACAGTATGAGAGCTCGGTTTCTCTTGGATACTTAAATCAATCGTTTCAAAAT
GCAGTTATGGAGGGGATACGCTATGGCTGTGAACAAGGATTGTATGGTTGGAATGTGACG
GACTGTAAAATCTGTTTTAAGTATGGCTTATACTATAGCCCTGTTAGTACCCCAGCAGAT
TTTCGGATGCTTGCTCCTATTGTATTGGAACAAGTCTTAAAAAAAGCTGGAACAGAATTG
TTAGAGCCATATCTTAGTTTTAAAATTTATGCGCCACAGGAATATCTTTCACGAGCATAC
AACGATGCTCCTAAATATTGTGCGAACATCGTAGACACTCAATTGAAAAATAATGAGGTC
ATTCTTAGTGGAGAAATCCCTGCTCGGTGTATTCAAAAATATCGTAGTGATTTAACTTTC
TTTACAAATGGACGTAGTGTTTGTTTAACAGAGTTAAAAGGGTACCATGTTACTACCGGT
GAACCTGTTTGCCAGCCCCGTCGTCCAAATAGTCGGATAGATAAAGTACGATATATGTTC
AATAAAATAACTTAG
>106507|ECDC_GC_068|Neisseria_gonorrhoeae||Neisseria_gonorrhoeae:1-1935
ATGGAGGAAAATCACATGAAAATTATTAATATTGGAGTTTTAGCTCATGTTGATGCAGGA
AAAACTACCTTAACAGAAAGCTTATTATATAACAGTGGAGCGATTACAGAATTAGGAAGC
GTGGACAAAGGTACAACGAGGACGGATAATACGCTTTTAGAACGTCAGAGAGGAATTACA
ATTCAGACAGGAATAACCTCTTTTCAGTGGGAAAATACGAAGGTGAACATCATAGACACG
CCAGGACATATGGATTTCTTAGCAGAAGTATATCGTTCATTATCAGTTTTAGATGGGGCA
ATTCTACTGATTTCTGCAAAAGATGGCGTACAAGCACAAACTCGTATATTATTTCATGCA
CTTAGGAAAATGGGGATTCCCACAATCTTTTTTATCAATAAGATTGACCAAAATGGAATT
GATTTATCAACGGTTTATCAGGATATTAAAGAGAAACTTTCTGCCGAAATTGTAATCAAA
CAGAAGGTAGAACTGTATCCTAATATGTGTGTGACGAACTTTACCGAATCTGAACAATGG
GATATGGTAATAGAAGGAAATGATTACCTTTTGGAGAAATATACGTCTGGGAAATTATTG
GAAGCATTAGAACTCGAACAAGAGGAAAGCATAAGATTTCATAATTGTTCCCTGTTCCCT
GTTTATCACGGAAGTGCAAAAAACAATATAGGGATTGATAACCTTATAGAAGTGATTACG
AATAAATTTTATTCATCAACACATCGAGGTCAGTCTGAACTTTGCGGAAAAGTTTTCAAA
ATTGAGTATTCGGAAAAAAGACAGCGTCTTGCATATATACGTCTTTATAGTGGCGTACTG
CATTTGCGAGATCCGGTTAGAATATCGGAAAAGGAAAAAATAAAAATTACAGAAATGTAT
ACTTCAATAAATGGTGAATTATGTAAAATCGATAAGGCTTATTCCGGGGAAATTGTTATT
TTGCAGAATGAGTTTTTGAAGTTAAATAGTGTTCTTGGAGATACAAAGCTATTGCCACAG
AGAGAGAGAATTGAAAATCCCCTCCCTCTGCTGCAAACGACTGTTGAACCGAGCAAACCT
CAACAAAGGGAAATGTTACTTGATGCACTTTTAGAAATCTCCGACAGTGACCCGCTTCTG
CGATATTATGTGGATTCTGCGACACATGAAATCATACTTTCTTTCTTAGGGAAAGTACAA
ATGGAAGTGACTTGTGCTCTGCTGCAAGAAAAGTATCATGTGGAGATAGAAATAAAAGAG
CCTACAGTCATTTATATGGAAAGACCGTTAAAAAAAGCAGAGTATACCATTCACATCGAA
GTTCCACCGAATCCTTTCTGGGCTTCCATTGGTCTATCTGTAGCACCGCTTCCATTAGGG
AGCGGAGTACAGTATGAGAGCTCGGTTTCTCTTGGATACTTAAATCAATCGTTTCAAAAT
GCAGTTATGGAGGGGATACGCTATGGCTGTGAACAAGGATTGTATGGTTGGAATGTGACG
GACTGTAAAATCTGTTTTAAGTATGGCTTATACTATAGCCCTGTTAGTACCCCAGCAGAT
TTTCGGATGCTTGCTCCTATTGTATTGGAACAAGTCTTAAAAAAAGCTGGAACAGAATTG
TTAGAGCCATATCTTAGTTTTAAAATTTATGCGCCACAGGAATATCTTTCACGAGCATAC
AACGATGCTCCTAAATATTGTGCGAACATCGTAGACACTCAATTGAAAAATAATGAGGTC
ATTCTTAGTGGAGAAATCCCTGCTCGGTGTATTCAAAAATATCGTAGTGATTTAACTTTC
TTTACAAATGGACGTAGTGTTTGTTTAACAGAGTTAAAAGGGTACCATGTTACTACCGGT
GAACCTGTTTGCCAGCCCCGTCGTCCAAATAGTCGGATAGATAAAGTACGATATATGTTC
AATAAAATAACTTAG
>106508|ECDC_GC_073|Neisseria_gonorrhoeae||Neisseria_gonorrhoeae:1-1935
ATGGAGGAAAATCACATGAAAATTATTAATATTGGAGTTTTAGCTCATGTTGATGCAGGA
AAAACTACCTTAACAGAAAGCTTATTATATAACAGTGGAGCGATTACAGAATTAGGAAGC
GTGGACAAAGGTACAACGAGGACGGATAATACGCTTTTAGAACGTCAGAGAGGAATTACA
ATTCAGACAGGAATAACCTCTTTTCAGTGGGAAAATACGAAGGTGAACATCATAGACACG
CCAGGACATATGGATTTCTTAGCAGAAGTATATCGTTCATTATCAGTTTTAGATGGGGCA
ATTCTACTGATTTCTGCAAAAGATGGCGTACAAGCACAAACTCGTATATTATTTCATGCA
CTTAGGAAAATGGGGATTCCCACAATCTTTTTTATCAATAAGATTGACCAAAATGGAATT
GATTTATCAACGGTTTATCAGGATATTAAAGAGAAACTTTCTGCCGAAATTGTAATCAAA
CAGAAGGTAGAACTGTATCCTAATATGTGTGTGACGAACTTTACCGAATCTGAACAATGG
GATATGGTAATAGAAGGAAATGATTACCTTTTGGAGAAATATACGTCTGGGAAATTATTG
GAAGCATTAGAACTCGAACAAGAGGAAAGCATAAGATTTCATAATTGTTCCCTGTTCCCT
GTTTATCACGGAAGTGCAAAAAACAATATAGGGATTGATAACCTTATAGAAGTGATTACG
AATAAATTTTATTCATCAACACATCGAGGTCAGTCTGAACTTTGCGGAAAAGTTTTCAAA
ATTGAGTATTCGGAAAAAAGACAGCGTCTTGCATATATACGTCTTTATAGTGGCGTACTG
CATTTGCGAGATCCGGTTAGAATATCGGAAAAGGAAAAAATAAAAATTACAGAAATGTAT
ACTTCAATAAATGGTGAATTATGTAAAATCGATAAGGCTTATTCCGGGGAAATTGTTATT
TTGCAGAATGAGTTTTTGAAGTTAAATAGTGTTCTTGGAGATACAAAGCTATTGCCACAG
AGAGAGAGAATTGAAAATCCCCTCCCTCTGCTGCAAACGACTGTTGAACCGAGCAAACCT
CAACAAAGGGAAATGTTACTTGATGCACTTTTAGAAATCTCCGACAGTGACCCGCTTCTG
CGATATTATGTGGATTCTGCGACACATGAAATCATACTTTCTTTCTTAGGGAAAGTACAA
ATGGAAGTGACTTGTGCTCTGCTGCAAGAAAAGTATCATGTGGAGATAGAAATAAAAGAG
CCTACAGTCATTTATATGGAAAGACCGTTAAAAAAAGCAGAGTATACCATTCACATCGAA
GTTCCACCGAATCCTTTCTGGGCTTCCATTGGTCTATCTGTAGCACCGCTTCCATTAGGG
AGCGGAGTACAGTATGAGAGCTCGGTTTCTCTTGGATACTTAAATCAATCGTTTCAAAAT
GCAGTTATGGAGGGGATACGCTATGGCTGTGAACAAGGATTGTATGGTTGGAATGTGACG
GACTGTAAAATCTGTTTTAAGTATGGCTTATACTATAGCCCTGTTAGTACCCCAGCAGAT
TTTCGGATGCTTGCTCCTATTGTATTGGAACAAGTCTTAAAAAAAGCTGGAACAGAATTG
TTAGAGCCATATCTTAGTTTTAAAATTTATGCGCCACAGGAATATCTTTCACGAGCATAC
AACGATGCTCCTAAATATTGTGCGAACATCGTAGACACTCAATTGAAAAATAATGAGGTC
ATTCTTAGTGGAGAAATCCCTGCTCGGTGTATTCAAAAATATCGTAGTGATTTAACTTTC
TTTACAAATGGACGTAGTGTTTGTTTAACAGAGTTAAAAGGGTACCATGTTACTACCGGT
GAACCTGTTTGCCAGCCCCGTCGTCCAAATAGTCGGATAGATAAAGTACGATATATGTTC
AATAAAATAACTTAG
>106509|ECDC_GC_082|Neisseria_gonorrhoeae||Neisseria_gonorrhoeae:1-1935
ATGGAGGAAAATCACATGAAAATTATTAATATTGGAGTTTTAGCTCATGTTGATGCAGGA
AAAACTACCTTAACAGAAAGCTTATTATATAACAGTGGAGCGATTACAGAATTAGGAAGC
GTGGACAAAGGTACAACGAGGACGGATAATACGCTTTTAGAACGTCAGAGAGGAATTACA
ATTCAGACAGGAATAACCTCTTTTCAGTGGGAAAATACGAAGGTGAACATCATAGACACG
CCAGGACATATGGATTTCTTAGCAGAAGTATATCGTTCATTATCAGTTTTAGATGGGGCA
ATTCTACTGATTTCTGCAAAAGATGGCGTACAAGCACAAACTCGTATATTATTTCATGCA
CTTAGGAAAATGGGGATTCCCACAATCTTTTTTATCAATAAGATTGACCAAAATGGAATT
GATTTATCAACGGTTTATCAGGATATTAAAGAGAAACTTTCTGCCGAAATTGTAATCAAA
CAGAAGGTAGAACTGTATCCTAATATGTGTGTGACGAACTTTACCGAATCTGAACAATGG
GATATGGTAATAGAAGGAAATGATTACCTTTTGGAGAAATATACGTCTGGGAAATTATTG
GAAGCATTAGAACTCGAACAAGAGGAAAGCATAAGATTTCATAATTGTTCCCTGTTCCCT
GTTTATCACGGAAGTGCAAAAAACAATATAGGGATTGATAACCTTATAGAAGTGATTACG
AATAAATTTTATTCATCAACACATCGAGGTCAGTCTGAACTTTGCGGAAAAGTTTTCAAA
ATTGAGTATTCGGAAAAAAGACAGCGTCTTGCATATATACGTCTTTATAGTGGCGTACTG
CATTTGCGAGATCCGGTTAGAATATCGGAAAAGGAAAAAATAAAAATTACAGAAATGTAT
ACTTCAATAAATGGTGAATTATGTAAAATCGATAAGGCTTATTCCGGGGAAATTGTTATT
TTGCAGAATGAGTTTTTGAAGTTAAATAGTGTTCTTGGAGATACAAAGCTATTGCCACAG
AGAGAGAGAATTGAAAATCCCCTCCCTCTGCTGCAAACGACTGTTGAACCGAGCAAACCT
CAACAAAGGGAAATGTTACTTGATGCACTTTTAGAAATCTCCGACAGTGACCCGCTTCTG
CGATATTATGTGGATTCTGCGACACATGAAATCATACTTTCTTTCTTAGGGAAAGTACAA
ATGGAAGTGACTTGTGCTCTGCTGCAAGAAAAGTATCATGTGGAGATAGAAATAAAAGAG
CCTACAGTCATTTATATGGAAAGACCGTTAAAAAAAGCAGAGTATACCATTCACATCGAA
GTTCCACCGAATCCTTTCTGGGCTTCCATTGGTCTATCTGTAGCACCGCTTCCATTAGGG
AGCGGAGTACAGTATGAGAGCTCGGTTTCTCTTGGATACTTAAATCAATCGTTTCAAAAT
GCAGTTATGGAGGGGATACGCTATGGCTGTGAACAAGGATTGTATGGTTGGAATGTGACG
GACTGTAAAATCTGTTTTAAGTATGGCTTATACTATAGCCCTGTTAGTACCCCAGCAGAT
TTTCGGATGCTTGCTCCTATTGTATTGGAACAAGTCTTAAAAAAAGCTGGAACAGAATTG
TTAGAGCCATATCTTAGTTTTAAAATTTATGCGCCACAGGAATATCTTTCACGAGCATAC
AACGATGCTCCTAAATATTGTGCGAACATCGTAGACACTCAATTGAAAAATAATGAGGTC
ATTCTTAGTGGAGAAATCCCTGCTCGGTGTATTCAAAAATATCGTAGTGATTTAACTTTC
TTTACAAATGGACGTAGTGTTTGTTTAACAGAGTTAAAAGGGTACCATGTTACTACCGGT
GAACCTGTTTGCCAGCCCCGTCGTCCAAATAGTCGGATAGATAAAGTACGATATATGTTC
AATAAAATAACTTAG
>106510|ECDC_GC_094|Neisseria_gonorrhoeae||Neisseria_gonorrhoeae:1-1935
ATGGAGGAAAATCACATGAAAATTATTAATATTGGAGTTTTAGCTCATGTTGATGCAGGA
AAAACTACCTTAACAGAAAGCTTATTATATAACAGTGGAGCGATTACAGAATTAGGAAGC
GTGGACAAAGGTACAACGAGGACGGATAATACGCTTTTAGAACGTCAGAGAGGAATTACA
ATTCAGACAGGAATAACCTCTTTTCAGTGGGAAAATACGAAGGTGAACATCATAGACACG
CCAGGACATATGGATTTCTTAGCAGAAGTATATCGTTCATTATCAGTTTTAGATGGGGCA
ATTCTACTGATTTCTGCAAAAGATGGCGTACAAGCACAAACTCGTATATTATTTCATGCA
CTTAGGAAAATGGGGATTCCCACAATCTTTTTTATCAATAAGATTGACCAAAATGGAATT
GATTTATCAACGGTTTATCAGGATATTAAAGAGAAACTTTCTGCCGAAATTGTAATCAAA
CAGAAGGTAGAACTGTATCCTAATATGTGTGTGACGAACTTTACCGAATCTGAACAATGG
GATATGGTAATAGAAGGAAATGATTACCTTTTGGAGAAATATACGTCTGGGAAATTATTG
GAAGCATTAGAACTCGAACAAGAGGAAAGCATAAGATTTCATAATTGTTCCCTGTTCCCT
GTTTATCACGGAAGTGCAAAAAACAATATAGGGATTGATAACCTTATAGAAGTGATTACG
AATAAATTTTATTCATCAACACATCGAGGTCAGTCTGAACTTTGCGGAAAAGTTTTCAAA
ATTGAGTATTCGGAAAAAAGACAGCGTCTTGCATATATACGTCTTTATAGTGGCGTACTG
CATTTGCGAGATCCGGTTAGAATATCGGAAAAGGAAAAAATAAAAATTACAGAAATGTAT
ACTTCAATAAATGGTGAATTATGTAAAATCGATAAGGCTTATTCCGGGGAAATTGTTATT
TTGCAGAATGAGTTTTTGAAGTTAAATAGTGTTCTTGGAGATACAAAGCTATTGCCACAG
AGAGAGAGAATTGAAAATCCCCTCCCTCTGCTGCAAACGACTGTTGAACCGAGCAAACCT
CAACAAAGGGAAATGTTACTTGATGCACTTTTAGAAATCTCCGACAGTGACCCGCTTCTG
CGATATTATGTGGATTCTGCGACACATGAAATCATACTTTCTTTCTTAGGGAAAGTACAA
ATGGAAGTGACTTGTGCTCTGCTGCAAGAAAAGTATCATGTGGAGATAGAAATAAAAGAG
CCTACAGTCATTTATATGGAAAGACCGTTAAAAAAAGCAGAGTATACCATTCACATCGAA
GTTCCACCGAATCCTTTCTGGGCTTCCATTGGTCTATCTGTAGCACCGCTTCCATTAGGG
AGCGGAGTACAGTATGAGAGCTCGGTTTCTCTTGGATACTTAAATCAATCGTTTCAAAAT
GCAGTTATGGAGGGGATACGCTATGGCTGTGAACAAGGATTGTATGGTTGGAATGTGACG
GACTGTAAAATCTGTTTTAAGTATGGCTTATACTATAGCCCTGTTAGTACCCCAGCAGAT
TTTCGGATGCTTGCTCCTATTGTATTGGAACAAGTCTTAAAAAAAGCTGGAACAGAATTG
TTAGAGCCATATCTTAGTTTTAAAATTTATGCGCCACAGGAATATCTTTCACGAGCATAC
AACGATGCTCCTAAATATTGTGCGAACATCGTAGACACTCAATTGAAAAATAATGAGGTC
ATTCTTAGTGGAGAAATCCCTGCTCGGTGTATTCAAAAATATCGTAGTGATTTAACTTTC
TTTACAAATGGACGTAGTGTTTGTTTAACAGAGTTAAAAGGGTACCATGTTACTACCGGT
GAACCTGTTTGCCAGCCCCGTCGTCCAAATAGTCGGATAGATAAAGTACGATATATGTTC
AATAAAATAACTTAG
>106511|ECDC_GE13_079|Neisseria_gonorrhoeae||Neisseria_gonorrhoeae:1-1935
ATGGAGGAAAATCACATGAAAATTATTAATATTGGAGTTTTAGCTCATGTTGATGCAGGA
AAAACTACCTTAACAGAAAGCTTATTATATAACAGTGGAGCGATTACAGAATTAGGAAGC
GTGGACAAAGGTACAACGAGGACGGATAATACGCTTTTAGAACGTCAGAGAGGAATTACA
ATTCAGACAGGAATAACCTCTTTTCAGTGGGAAAATACGAAGGTGAACATCATAGACACG
CCAGGACATATGGATTTCTTAGCAGAAGTATATCGTTCATTATCAGTTTTAGATGGGGCA
ATTCTACTGATTTCTGCAAAAGATGGCGTACAAGCACAAACTCGTATATTATTTCATGCA
CTTAGGAAAATGGGGATTCCCACAATCTTTTTTATCAATAAGATTGACCAAAATGGAATT
GATTTATCAACGGTTTATCAGGATATTAAAGAGAAACTTTCTGCCGAAATTGTAATCAAA
CAGAAGGTAGAACTGTATCCTAATATGTGTGTGACGAACTTTACCGAATCTGAACAATGG
GATATGGTAATAGAAGGAAATGATTACCTTTTGGAGAAATATACGTCTGGGAAATTATTG
GAAGCATTAGAACTCGAACAAGAGGAAAGCATAAGATTTCATAATTGTTCCCTGTTCCCT
GTTTATCACGGAAGTGCAAAAAACAATATAGGGATTGATAACCTTATAGAAGTGATTACG
AATAAATTTTATTCATCAACACATCGAGGTCAGTCTGAACTTTGCGGAAAAGTTTTCAAA
ATTGAGTATTCGGAAAAAAGACAGCGTCTTGCATATATACGTCTTTATAGTGGCGTACTG
CATTTGCGAGATCCGGTTAGAATATCGGAAAAGGAAAAAATAAAAATTACAGAAATGTAT
ACTTCAATAAATGGTGAATTATGTAAAATCGATAAGGCTTATTCCGGGGAAATTGTTATT
TTGCAGAATGAGTTTTTGAAGTTAAATAGTGTTCTTGGAGATACAAAGCTATTGCCACAG
AGAGAGAGAATTGAAAATCCCCTCCCTCTGCTGCAAACGACTGTTGAACCGAGCAAACCT
CAACAAAGGGAAATGTTACTTGATGCACTTTTAGAAATCTCCGACAGTGACCCGCTTCTG
CGATATTATGTGGATTCTGCGACACATGAAATCATACTTTCTTTCTTAGGGAAAGTACAA
ATGGAAGTGACTTGTGCTCTGCTGCAAGAAAAGTATCATGTGGAGATAGAAATAAAAGAG
CCTACAGTCATTTATATGGAAAGACCGTTAAAAAAAGCAGAGTATACCATTCACATCGAA
GTTCCACCGAATCCTTTCTGGGCTTCCATTGGTCTATCTGTAGCACCGCTTCCATTAGGG
AGCGGAGTACAGTATGAGAGCTCGGTTTCTCTTGGATACTTAAATCAATCGTTTCAAAAT
GCAGTTATGGAGGGGATACGCTATGGCTGTGAACAAGGATTGTATGGTTGGAATGTGACG
GACTGTAAAATCTGTTTTAAGTATGGCTTATACTATAGCCCTGTTAGTACCCCAGCAGAT
TTTCGGATGCTTGCTCCTATTGTATTGGAACAAGTCTTAAAAAAAGCTGGAACAGAATTG
TTAGAGCCATATCTTAGTTTTAAAATTTATGCGCCACAGGAATATCTTTCACGAGCATAC
AACGATGCTCCTAAATATTGTGCGAACATCGTAGACACTCAATTGAAAAATAATGAGGTC
ATTCTTAGTGGAGAAATCCCTGCTCGGTGTATTCAAAAATATCGTAGTGATTTAACTTTC
TTTACAAATGGACGTAGTGTTTGTTTAACAGAGTTAAAAGGGTACCATGTTACTACCGGT
GAACCTGTTTGCCAGCCCCGTCGTCCAAATAGTCGGATAGATAAAGTACGATATATGTTC
AATAAAATAACTTAG
>106512|ECDC_GE13_080|Neisseria_gonorrhoeae||Neisseria_gonorrhoeae:1-1935
ATGGAGGAAAATCACATGAAAATTATTAATATTGGAGTTTTAGCTCATGTTGATGCAGGA
AAAACTACCTTAACAGAAAGCTTATTATATAACAGTGGAGCGATTACAGAATTAGGAAGC
GTGGACAAAGGTACAACGAGGACGGATAATACGCTTTTAGAACGTCAGAGAGGAATTACA
ATTCAGACAGGAATAACCTCTTTTCAGTGGGAAAATACGAAGGTGAACATCATAGACACG
CCAGGACATATGGATTTCTTAGCAGAAGTATATCGTTCATTATCAGTTTTAGATGGGGCA
ATTCTACTGATTTCTGCAAAAGATGGCGTACAAGCACAAACTCGTATATTATTTCATGCA
CTTAGGAAAATGGGGATTCCCACAATCTTTTTTATCAATAAGATTGACCAAAATGGAATT
GATTTATCAACGGTTTATCAGGATATTAAAGAGAAACTTTCTGCCGAAATTGTAATCAAA
CAGAAGGTAGAACTGTATCCTAATATGTGTGTGACGAACTTTACCGAATCTGAACAATGG
GATATGGTAATAGAAGGAAATGATTACCTTTTGGAGAAATATACGTCTGGGAAATTATTG
GAAGCATTAGAACTCGAACAAGAGGAAAGCATAAGATTTCATAATTGTTCCCTGTTCCCT
GTTTATCACGGAAGTGCAAAAAACAATATAGGGATTGATAACCTTATAGAAGTGATTACG
AATAAATTTTATTCATCAACACATCGAGGTCAGTCTGAACTTTGCGGAAAAGTTTTCAAA
ATTGAGTATTCGGAAAAAAGACAGCGTCTTGCATATATACGTCTTTATAGTGGCGTACTG
CATTTGCGAGATCCGGTTAGAATATCGGAAAAGGAAAAAATAAAAATTACAGAAATGTAT
ACTTCAATAAATGGTGAATTATGTAAAATCGATAAGGCTTATTCCGGGGAAATTGTTATT
TTGCAGAATGAGTTTTTGAAGTTAAATAGTGTTCTTGGAGATACAAAGCTATTGCCACAG
AGAGAGAGAATTGAAAATCCCCTCCCTCTGCTGCAAACGACTGTTGAACCGAGCAAACCT
CAACAAAGGGAAATGTTACTTGATGCACTTTTAGAAATCTCCGACAGTGACCCGCTTCTG
CGATATTATGTGGATTCTGCGACACATGAAATCATACTTTCTTTCTTAGGGAAAGTACAA
ATGGAAGTGACTTGTGCTCTGCTGCAAGAAAAGTATCATGTGGAGATAGAAATAAAAGAG
CCTACAGTCATTTATATGGAAAGACCGTTAAAAAAAGCAGAGTATACCATTCACATCGAA
GTTCCACCGAATCCTTTCTGGGCTTCCATTGGTCTATCTGTAGCACCGCTTCCATTAGGG
AGCGGAGTACAGTATGAGAGCTCGGTTTCTCTTGGATACTTAAATCAATCGTTTCAAAAT
GCAGTTATGGAGGGGATACGCTATGGCTGTGAACAAGGATTGTATGGTTGGAATGTGACG
GACTGTAAAATCTGTTTTAAGTATGGCTTATACTATAGCCCTGTTAGTACCCCAGCAGAT
TTTCGGATGCTTGCTCCTATTGTATTGGAACAAGTCTTAAAAAAAGCTGGAACAGAATTG
TTAGAGCCATATCTTAGTTTTAAAATTTATGCGCCACAGGAATATCTTTCACGAGCATAC
AACGATGCTCCTAAATATTGTGCGAACATCGTAGACACTCAATTGAAAAATAATGAGGTC
ATTCTTAGTGGAGAAATCCCTGCTCGGTGTATTCAAAAATATCGTAGTGATTTAACTTTC
TTTACAAATGGACGTAGTGTTTGTTTAACAGAGTTAAAAGGGTACCATGTTACTACCGGT
GAACCTGTTTGCCAGCCCCGTCGTCCAAATAGTCGGATAGATAAAGTACGATATATGTTC
AATAAAATAACTTAG
>106513|ECDC_GE13_092|Neisseria_gonorrhoeae||Neisseria_gonorrhoeae:1-1935
ATGGAGGAAAATCACATGAAAATTATTAATATTGGAGTTTTAGCTCATGTTGATGCAGGA
AAAACTACCTTAACAGAAAGCTTATTATATAACAGTGGAGCGATTACAGAATTAGGAAGC
GTGGACAAAGGTACAACGAGGACGGATAATACGCTTTTAGAACGTCAGAGAGGAATTACA
ATTCAGACAGGAATAACCTCTTTTCAGTGGGAAAATACGAAGGTGAACATCATAGACACG
CCAGGACATATGGATTTCTTAGCAGAAGTATATCGTTCATTATCAGTTTTAGATGGGGCA
ATTCTACTGATTTCTGCAAAAGATGGCGTACAAGCACAAACTCGTATATTATTTCATGCA
CTTAGGAAAATGGGGATTCCCACAATCTTTTTTATCAATAAGATTGACCAAAATGGAATT
GATTTATCAACGGTTTATCAGGATATTAAAGAGAAACTTTCTGCCGAAATTGTAATCAAA
CAGAAGGTAGAACTGTATCCTAATATGTGTGTGACGAACTTTACCGAATCTGAACAATGG
GATATGGTAATAGAAGGAAATGATTACCTTTTGGAGAAATATACGTCTGGGAAATTATTG
GAAGCATTAGAACTCGAACAAGAGGAAAGCATAAGATTTCATAATTGTTCCCTGTTCCCT
GTTTATCACGGAAGTGCAAAAAACAATATAGGGATTGATAACCTTATAGAAGTGATTACG
AATAAATTTTATTCATCAACACATCGAGGTCAGTCTGAACTTTGCGGAAAAGTTTTCAAA
ATTGAGTATTCGGAAAAAAGACAGCGTCTTGCATATATACGTCTTTATAGTGGCGTACTG
CATTTGCGAGATCCGGTTAGAATATCGGAAAAGGAAAAAATAAAAATTACAGAAATGTAT
ACTTCAATAAATGGTGAATTATGTAAAATCGATAAGGCTTATTCCGGGGAAATTGTTATT
TTGCAGAATGAGTTTTTGAAGTTAAATAGTGTTCTTGGAGATACAAAGCTATTGCCACAG
AGAGAGAGAATTGAAAATCCCCTCCCTCTGCTGCAAACGACTGTTGAACCGAGCAAACCT
CAACAAAGGGAAATGTTACTTGATGCACTTTTAGAAATCTCCGACAGTGACCCGCTTCTG
CGATATTATGTGGATTCTGCGACACATGAAATCATACTTTCTTTCTTAGGGAAAGTACAA
ATGGAAGTGACTTGTGCTCTGCTGCAAGAAAAGTATCATGTGGAGATAGAAATAAAAGAG
CCTACAGTCATTTATATGGAAAGACCGTTAAAAAAAGCAGAGTATACCATTCACATCGAA
GTTCCACCGAATCCTTTCTGGGCTTCCATTGGTCTATCTGTAGCACCGCTTCCATTAGGG
AGCGGAGTACAGTATGAGAGCTCGGTTTCTCTTGGATACTTAAATCAATCGTTTCAAAAT
GCAGTTATGGAGGGGATACGCTATGGCTGTGAACAAGGATTGTATGGTTGGAATGTGACG
GACTGTAAAATCTGTTTTAAGTATGGCTTATACTATAGCCCTGTTAGTACCCCAGCAGAT
TTTCGGATGCTTGCTCCTATTGTATTGGAACAAGTCTTAAAAAAAGCTGGAACAGAATTG
TTAGAGCCATATCTTAGTTTTAAAATTTATGCGCCACAGGAATATCTTTCACGAGCATAC
AACGATGCTCCTAAATATTGTGCGAACATCGTAGACACTCAATTGAAAAATAATGAGGTC
ATTCTTAGTGGAGAAATCCCTGCTCGGTGTATTCAAAAATATCGTAGTGATTTAACTTTC
TTTACAAATGGACGTAGTGTTTGTTTAACAGAGTTAAAAGGGTACCATGTTACTACCGGT
GAACCTGTTTGCCAGCCCCGTCGTCCAAATAGTCGGATAGATAAAGTACGATATATGTTC
AATAAAATAACTTAG
>106514|ECDC_GE13_096|Neisseria_gonorrhoeae||Neisseria_gonorrhoeae:1-1935
ATGGAGGAAAATCACATGAAAATTATTAATATTGGAGTTTTAGCTCATGTTGATGCAGGA
AAAACTACCTTAACAGAAAGCTTATTATATAACAGTGGAGCGATTACAGAATTAGGAAGC
GTGGACAAAGGTACAACGAGGACGGATAATACGCTTTTAGAACGTCAGAGAGGAATTACA
ATTCAGACAGGAATAACCTCTTTTCAGTGGGAAAATACGAAGGTGAACATCATAGACACG
CCAGGACATATGGATTTCTTAGCAGAAGTATATCGTTCATTATCAGTTTTAGATGGGGCA
ATTCTACTGATTTCTGCAAAAGATGGCGTACAAGCACAAACTCGTATATTATTTCATGCA
CTTAGGAAAATGGGGATTCCCACAATCTTTTTTATCAATAAGATTGACCAAAATGGAATT
GATTTATCAACGGTTTATCAGGATATTAAAGAGAAACTTTCTGCCGAAATTGTAATCAAA
CAGAAGGTAGAACTGTATCCTAATATGTGTGTGACGAACTTTACCGAATCTGAACAATGG
GATATGGTAATAGAAGGAAATGATTACCTTTTGGAGAAATATACGTCTGGGAAATTATTG
GAAGCATTAGAACTCGAACAAGAGGAAAGCATAAGATTTCATAATTGTTCCCTGTTCCCT
GTTTATCACGGAAGTGCAAAAAACAATATAGGGATTGATAACCTTATAGAAGTGATTACG
AATAAATTTTATTCATCAACACATCGAGGTCAGTCTGAACTTTGCGGAAAAGTTTTCAAA
ATTGAGTATTCGGAAAAAAGACAGCGTCTTGCATATATACGTCTTTATAGTGGCGTACTG
CATTTGCGAGATCCGGTTAGAATATCGGAAAAGGAAAAAATAAAAATTACAGAAATGTAT
ACTTCAATAAATGGTGAATTATGTAAAATCGATAAGGCTTATTCCGGGGAAATTGTTATT
TTGCAGAATGAGTTTTTGAAGTTAAATAGTGTTCTTGGAGATACAAAGCTATTGCCACAG
AGAGAGAGAATTGAAAATCCCCTCCCTCTGCTGCAAACGACTGTTGAACCGAGCAAACCT
CAACAAAGGGAAATGTTACTTGATGCACTTTTAGAAATCTCCGACAGTGACCCGCTTCTG
CGATATTATGTGGATTCTGCGACACATGAAATCATACTTTCTTTCTTAGGGAAAGTACAA
ATGGAAGTGACTTGTGCTCTGCTGCAAGAAAAGTATCATGTGGAGATAGAAATAAAAGAG
CCTACAGTCATTTATATGGAAAGACCGTTAAAAAAAGCAGAGTATACCATTCACATCGAA
GTTCCACCGAATCCTTTCTGGGCTTCCATTGGTCTATCTGTAGCACCGCTTCCATTAGGG
AGCGGAGTACAGTATGAGAGCTCGGTTTCTCTTGGATACTTAAATCAATCGTTTCAAAAT
GCAGTTATGGAGGGGATACGCTATGGCTGTGAACAAGGATTGTATGGTTGGAATGTGACG
GACTGTAAAATCTGTTTTAAGTATGGCTTATACTATAGCCCTGTTAGTACCCCAGCAGAT
TTTCGGATGCTTGCTCCTATTGTATTGGAACAAGTCTTAAAAAAAGCTGGAACAGAATTG
TTAGAGCCATATCTTAGTTTTAAAATTTATGCGCCACAGGAATATCTTTCACGAGCATAC
AACGATGCTCCTAAATATTGTGCGAACATCGTAGACACTCAATTGAAAAATAATGAGGTC
ATTCTTAGTGGAGAAATCCCTGCTCGGTGTATTCAAAAATATCGTAGTGATTTAACTTTC
TTTACAAATGGACGTAGTGTTTGTTTAACAGAGTTAAAAGGGTACCATGTTACTACCGGT
GAACCTGTTTGCCAGCCCCGTCGTCCAAATAGTCGGATAGATAAAGTACGATATATGTTC
AATAAAATAACTTAG
>106515|ECDC_HU13_076|Neisseria_gonorrhoeae||Neisseria_gonorrhoeae:1-1935
ATGGAGGAAAATCACATGAAAATTATTAATATTGGAGTTTTAGCTCATGTTGATGCAGGA
AAAACTACCTTAACAGAAAGCTTATTATATAACAGTGGAGCGATTACAGAATTAGGAAGC
GTGGACAAAGGTACAACGAGGACGGATAATACGCTTTTAGAACGTCAGAGAGGAATTACA
ATTCAGACAGGAATAACCTCTTTTCAGTGGGAAAATACGAAGGTGAACATCATAGACACG
CCAGGACATATGGATTTCTTAGCAGAAGTATATCGTTCATTATCAGTTTTAGATGGGGCA
ATTCTACTGATTTCTGCAAAAGATGGCGTACAAGCACAAACTCGTATATTATTTCATGCA
CTTAGGAAAATGGGGATTCCCACAATCTTTTTTATCAATAAGATTGACCAAAATGGAATT
GATTTATCAACGGTTTATCAGGATATTAAAGAGAAACTTTCTGCCGAAATTGTAATCAAA
CAGAAGGTAGAACTGTATCCTAATATGTGTGTGACGAACTTTACCGAATCTGAACAATGG
GATATGGTAATAGAAGGAAATGATTACCTTTTGGAGAAATATACGTCTGGGAAATTATTG
GAAGCATTAGAACTCGAACAAGAGGAAAGCATAAGATTTCATAATTGTTCCCTGTTCCCT
GTTTATCACGGAAGTGCAAAAAACAATATAGGGATTGATAACCTTATAGAAGTGATTACG
AATAAATTTTATTCATCAACACATCGAGGTCAGTCTGAACTTTGCGGAAAAGTTTTCAAA
ATTGAGTATTCGGAAAAAAGACAGCGTCTTGCATATATACGTCTTTATAGTGGCGTACTG
CATTTGCGAGATCCGGTTAGAATATCGGAAAAGGAAAAAATAAAAATTACAGAAATGTAT
ACTTCAATAAATGGTGAATTATGTAAAATCGATAAGGCTTATTCCGGGGAAATTGTTATT
TTGCAGAATGAGTTTTTGAAGTTAAATAGTGTTCTTGGAGATACAAAGCTATTGCCACAG
AGAGAGAGAATTGAAAATCCCCTCCCTCTGCTGCAAACGACTGTTGAACCGAGCAAACCT
CAACAAAGGGAAATGTTACTTGATGCACTTTTAGAAATCTCCGACAGTGACCCGCTTCTG
CGATATTATGTGGATTCTGCGACACATGAAATCATACTTTCTTTCTTAGGGAAAGTACAA
ATGGAAGTGACTTGTGCTCTGCTGCAAGAAAAGTATCATGTGGAGATAGAAATAAAAGAG
CCTACAGTCATTTATATGGAAAGACCGTTAAAAAAAGCAGAGTATACCATTCACATCGAA
GTTCCACCGAATCCTTTCTGGGCTTCCATTGGTCTATCTGTAGCACCGCTTCCATTAGGG
AGCGGAGTACAGTATGAGAGCTCGGTTTCTCTTGGATACTTAAATCAATCGTTTCAAAAT
GCAGTTATGGAGGGGATACGCTATGGCTGTGAACAAGGATTGTATGGTTGGAATGTGACG
GACTGTAAAATCTGTTTTAAGTATGGCTTATACTATAGCCCTGTTAGTACCCCAGCAGAT
TTTCGGATGCTTGCTCCTATTGTATTGGAACAAGTCTTAAAAAAAGCTGGAACAGAATTG
TTAGAGCCATATCTTAGTTTTAAAATTTATGCGCCACAGGAATATCTTTCACGAGCATAC
AACGATGCTCCTAAATATTGTGCGAACATCGTAGACACTCAATTGAAAAATAATGAGGTC
ATTCTTAGTGGAGAAATCCCTGCTCGGTGTATTCAAAAATATCGTAGTGATTTAACTTTC
TTTACAAATGGACGTAGTGTTTGTTTAACAGAGTTAAAAGGGTACCATGTTACTACCGGT
GAACCTGTTTGCCAGCCCCGTCGTCCAAATAGTCGGATAGATAAAGTACGATATATGTTC
AATAAAATAACTTAG
>106516|ECDC_HU13_097|Neisseria_gonorrhoeae||Neisseria_gonorrhoeae:1-1935
ATGGAGGAAAATCACATGAAAATTATTAATATTGGAGTTTTAGCTCATGTTGATGCAGGA
AAAACTACCTTAACAGAAAGCTTATTATATAACAGTGGAGCGATTACAGAATTAGGAAGC
GTGGACAAAGGTACAACGAGGACGGATAATACGCTTTTAGAACGTCAGAGAGGAATTACA
ATTCAGACAGGAATAACCTCTTTTCAGTGGGAAAATACGAAGGTGAACATCATAGACACG
CCAGGACATATGGATTTCTTAGCAGAAGTATATCGTTCATTATCAGTTTTAGATGGGGCA
ATTCTACTGATTTCTGCAAAAGATGGCGTACAAGCACAAACTCGTATATTATTTCATGCA
CTTAGGAAAATGGGGATTCCCACAATCTTTTTTATCAATAAGATTGACCAAAATGGAATT
GATTTATCAACGGTTTATCAGGATATTAAAGAGAAACTTTCTGCCGAAATTGTAATCAAA
CAGAAGGTAGAACTGTATCCTAATATGTGTGTGACGAACTTTACCGAATCTGAACAATGG
GATATGGTAATAGAAGGAAATGATTACCTTTTGGAGAAATATACGTCTGGGAAATTATTG
GAAGCATTAGAACTCGAACAAGAGGAAAGCATAAGATTTCATAATTGTTCCCTGTTCCCT
GTTTATCACGGAAGTGCAAAAAACAATATAGGGATTGATAACCTTATAGAAGTGATTACG
AATAAATTTTATTCATCAACACATCGAGGTCAGTCTGAACTTTGCGGAAAAGTTTTCAAA
ATTGAGTATTCGGAAAAAAGACAGCGTCTTGCATATATACGTCTTTATAGTGGCGTACTG
CATTTGCGAGATCCGGTTAGAATATCGGAAAAGGAAAAAATAAAAATTACAGAAATGTAT
ACTTCAATAAATGGTGAATTATGTAAAATCGATAAGGCTTATTCCGGGGAAATTGTTATT
TTGCAGAATGAGTTTTTGAAGTTAAATAGTGTTCTTGGAGATACAAAGCTATTGCCACAG
AGAGAGAGAATTGAAAATCCCCTCCCTCTGCTGCAAACGACTGTTGAACCGAGCAAACCT
CAACAAAGGGAAATGTTACTTGATGCACTTTTAGAAATCTCCGACAGTGACCCGCTTCTG
CGATATTATGTGGATTCTGCGACACATGAAATCATACTTTCTTTCTTAGGGAAAGTACAA
ATGGAAGTGACTTGTGCTCTGCTGCAAGAAAAGTATCATGTGGAGATAGAAATAAAAGAG
CCTACAGTCATTTATATGGAAAGACCGTTAAAAAAAGCAGAGTATACCATTCACATCGAA
GTTCCACCGAATCCTTTCTGGGCTTCCATTGGTCTATCTGTAGCACCGCTTCCATTAGGG
AGCGGAGTACAGTATGAGAGCTCGGTTTCTCTTGGATACTTAAATCAATCGTTTCAAAAT
GCAGTTATGGAGGGGATACGCTATGGCTGTGAACAAGGATTGTATGGTTGGAATGTGACG
GACTGTAAAATCTGTTTTAAGTATGGCTTATACTATAGCCCTGTTAGTACCCCAGCAGAT
TTTCGGATGCTTGCTCCTATTGTATTGGAACAAGTCTTAAAAAAAGCTGGAACAGAATTG
TTAGAGCCATATCTTAGTTTTAAAATTTATGCGCCACAGGAATATCTTTCACGAGCATAC
AACGATGCTCCTAAATATTGTGCGAACATCGTAGACACTCAATTGAAAAATAATGAGGTC
ATTCTTAGTGGAGAAATCCCTGCTCGGTGTATTCAAAAATATCGTAGTGATTTAACTTTC
TTTACAAATGGACGTAGTGTTTGTTTAACAGAGTTAAAAGGGTACCATGTTACTACCGGT
GAACCTGTTTGCCAGCCCCGTCGTCCAAATAGTCGGATAGATAAAGTACGATATATGTTC
AATAAAATAACTTAG
>106517|ECDC_NL18|Neisseria_gonorrhoeae||Neisseria_gonorrhoeae:1-1935
ATGGAGGAAAATCACATGAAAATTATTAATATTGGAGTTTTAGCTCATGTTGATGCAGGA
AAAACTACCTTAACAGAAAGCTTATTATATAACAGTGGAGCGATTACAGAATTAGGAAGC
GTGGACAAAGGTACAACGAGGACGGATAATACGCTTTTAGAACGTCAGAGAGGAATTACA
ATTCAGACAGGAATAACCTCTTTTCAGTGGGAAAATACGAAGGTGAACATCATAGACACG
CCAGGACATATGGATTTCTTAGCAGAAGTATATCGTTCATTATCAGTTTTAGATGGGGCA
ATTCTACTGATTTCTGCAAAAGATGGCGTACAAGCACAAACTCGTATATTATTTCATGCA
CTTAGGAAAATGGGGATTCCCACAATCTTTTTTATCAATAAGATTGACCAAAATGGAATT
GATTTATCAACGGTTTATCAGGATATTAAAGAGAAACTTTCTGCCGAAATTGTAATCAAA
CAGAAGGTAGAACTGTATCCTAATATGTGTGTGACGAACTTTACCGAATCTGAACAATGG
GATATGGTAATAGAAGGAAATGATTACCTTTTGGAGAAATATACGTCTGGGAAATTATTG
GAAGCATTAGAACTCGAACAAGAGGAAAGCATAAGATTTCATAATTGTTCCCTGTTCCCT
GTTTATCACGGAAGTGCAAAAAACAATATAGGGATTGATAACCTTATAGAAGTGATTACG
AATAAATTTTATTCATCAACACATCGAGGTCAGTCTGAACTTTGCGGAAAAGTTTTCAAA
ATTGAGTATTCGGAAAAAAGACAGCGTCTTGCATATATACGTCTTTATAGTGGCGTACTG
CATTTGCGAGATCCGGTTAGAATATCGGAAAAGGAAAAAATAAAAATTACAGAAATGTAT
ACTTCAATAAATGGTGAATTATGTAAAATCGATAAGGCTTATTCCGGGGAAATTGTTATT
TTGCAGAATGAGTTTTTGAAGTTAAATAGTGTTCTTGGAGATACAAAGCTATTGCCACAG
AGAGAGAGAATTGAAAATCCCCTCCCTCTGCTGCAAACGACTGTTGAACCGAGCAAACCT
CAACAAAGGGAAATGTTACTTGATGCACTTTTAGAAATCTCCGACAGTGACCCGCTTCTG
CGATATTATGTGGATTCTGCGACACATGAAATCATACTTTCTTTCTTAGGGAAAGTACAA
ATGGAAGTGACTTGTGCTCTGCTGCAAGAAAAGTATCATGTGGAGATAGAAATAAAAGAG
CCTACAGTCATTTATATGGAAAGACCGTTAAAAAAAGCAGAGTATACCATTCACATCGAA
GTTCCACCGAATCCTTTCTGGGCTTCCATTGGTCTATCTGTAGCACCGCTTCCATTAGGG
AGCGGAGTACAGTATGAGAGCTCGGTTTCTCTTGGATACTTAAATCAATCGTTTCAAAAT
GCAGTTATGGAGGGGATACGCTATGGCTGTGAACAAGGATTGTATGGTTGGAATGTGACG
GACTGTAAAATCTGTTTTAAGTATGGCTTATACTATAGCCCTGTTAGTACCCCAGCAGAT
TTTCGGATGCTTGCTCCTATTGTATTGGAACAAGTCTTAAAAAAAGCTGGAACAGAATTG
TTAGAGCCATATCTTAGTTTTAAAATTTATGCGCCACAGGAATATCTTTCACGAGCATAC
AACGATGCTCCTAAATATTGTGCGAACATCGTAGACACTCAATTGAAAAATAATGAGGTC
ATTCTTAGTGGAGAAATCCCTGCTCGGTGTATTCAAAAATATCGTAGTGATTTAACTTTC
TTTACAAATGGACGTAGTGTTTGTTTAACAGAGTTAAAAGGGTACCATGTTACTACCGGT
GAACCTGTTTGCCAGCCCCGTCGTCCAAATAGTCGGATAGATAAAGTACGATATATGTTC
AATAAAATAACTTAG
>106518|ECDC_NL36|Neisseria_gonorrhoeae||Neisseria_gonorrhoeae:1-1935
ATGGAGGAAAATCACATGAAAATTATTAATATTGGAGTTTTAGCTCATGTTGATGCAGGA
AAAACTACCTTAACAGAAAGCTTATTATATAACAGTGGAGCGATTACAGAATTAGGAAGC
GTGGACAAAGGTACAACGAGGACGGATAATACGCTTTTAGAACGTCAGAGAGGAATTACA
ATTCAGACAGGAATAACCTCTTTTCAGTGGGAAAATACGAAGGTGAACATCATAGACACG
CCAGGACATATGGATTTCTTAGCAGAAGTATATCGTTCATTATCAGTTTTAGATGGGGCA
ATTCTACTGATTTCTGCAAAAGATGGCGTACAAGCACAAACTCGTATATTATTTCATGCA
CTTAGGAAAATGGGGATTCCCACAATCTTTTTTATCAATAAGATTGACCAAAATGGAATT
GATTTATCAACGGTTTATCAGGATATTAAAGAGAAACTTTCTGCCGAAATTGTAATCAAA
CAGAAGGTAGAACTGTATCCTAATATGTGTGTGACGAACTTTACCGAATCTGAACAATGG
GATATGGTAATAGAAGGAAATGATTACCTTTTGGAGAAATATACGTCTGGGAAATTATTG
GAAGCATTAGAACTCGAACAAGAGGAAAGCATAAGATTTCATAATTGTTCCCTGTTCCCT
GTTTATCACGGAAGTGCAAAAAACAATATAGGGATTGATAACCTTATAGAAGTGATTACG
AATAAATTTTATTCATCAACACATCGAGGTCAGTCTGAACTTTGCGGAAAAGTTTTCAAA
ATTGAGTATTCGGAAAAAAGACAGCGTCTTGCATATATACGTCTTTATAGTGGCGTACTG
CATTTGCGAGATCCGGTTAGAATATCGGAAAAGGAAAAAATAAAAATTACAGAAATGTAT
ACTTCAATAAATGGTGAATTATGTAAAATCGATAAGGCTTATTCCGGGGAAATTGTTATT
TTGCAGAATGAGTTTTTGAAGTTAAATAGTGTTCTTGGAGATACAAAGCTATTGCCACAG
AGAGAGAGAATTGAAAATCCCCTCCCTCTGCTGCAAACGACTGTTGAACCGAGCAAACCT
CAACAAAGGGAAATGTTACTTGATGCACTTTTAGAAATCTCCGACAGTGACCCGCTTCTG
CGATATTATGTGGATTCTGCGACACATGAAATCATACTTTCTTTCTTAGGGAAAGTACAA
ATGGAAGTGACTTGTGCTCTGCTGCAAGAAAAGTATCATGTGGAGATAGAAATAAAAGAG
CCTACAGTCATTTATATGGAAAGACCGTTAAAAAAAGCAGAGTATACCATTCACATCGAA
GTTCCACCGAATCCTTTCTGGGCTTCCATTGGTCTATCTGTAGCACCGCTTCCATTAGGG
AGCGGAGTACAGTATGAGAGCTCGGTTTCTCTTGGATACTTAAATCAATCGTTTCAAAAT
GCAGTTATGGAGGGGATACGCTATGGCTGTGAACAAGGATTGTATGGTTGGAATGTGACG
GACTGTAAAATCTGTTTTAAGTATGGCTTATACTATAGCCCTGTTAGTACCCCAGCAGAT
TTTCGGATGCTTGCTCCTATTGTATTGGAACAAGTCTTAAAAAAAGCTGGAACAGAATTG
TTAGAGCCATATCTTAGTTTTAAAATTTATGCGCCACAGGAATATCTTTCACGAGCATAC
AACGATGCTCCTAAATATTGTGCGAACATCGTAGACACTCAATTGAAAAATAATGAGGTC
ATTCTTAGTGGAGAAATCCCTGCTCGGTGTATTCAAAAATATCGTAGTGATTTAACTTTC
TTTACAAATGGACGTAGTGTTTGTTTAACAGAGTTAAAAGGGTACCATGTTACTACCGGT
GAACCTGTTTGCCAGCCCCGTCGTCCAAATAGTCGGATAGATAAAGTACGATATATGTTC
AATAAAATAACTTAG
>106519|ECDC_PT13_111|Neisseria_gonorrhoeae||Neisseria_gonorrhoeae:1-1935
ATGGAGGAAAATCACATGAAAATTATTAATATTGGAGTTTTAGCTCATGTTGATGCAGGA
AAAACTACCTTAACAGAAAGCTTATTATATAACAGTGGAGCGATTACAGAATTAGGAAGC
GTGGACAAAGGTACAACGAGGACGGATAATACGCTTTTAGAACGTCAGAGAGGAATTACA
ATTCAGACAGGAATAACCTCTTTTCAGTGGGAAAATACGAAGGTGAACATCATAGACACG
CCAGGACATATGGATTTCTTAGCAGAAGTATATCGTTCATTATCAGTTTTAGATGGGGCA
ATTCTACTGATTTCTGCAAAAGATGGCGTACAAGCACAAACTCGTATATTATTTCATGCA
CTTAGGAAAATGGGGATTCCCACAATCTTTTTTATCAATAAGATTGACCAAAATGGAATT
GATTTATCAACGGTTTATCAGGATATTAAAGAGAAACTTTCTGCCGAAATTGTAATCAAA
CAGAAGGTAGAACTGTATCCTAATATGTGTGTGACGAACTTTACCGAATCTGAACAATGG
GATATGGTAATAGAAGGAAATGATTACCTTTTGGAGAAATATACGTCTGGGAAATTATTG
GAAGCATTAGAACTCGAACAAGAGGAAAGCATAAGATTTCATAATTGTTCCCTGTTCCCT
GTTTATCACGGAAGTGCAAAAAACAATATAGGGATTGATAACCTTATAGAAGTGATTACG
AATAAATTTTATTCATCAACACATCGAGGTCAGTCTGAACTTTGCGGAAAAGTTTTCAAA
ATTGAGTATTCGGAAAAAAGACAGCGTCTTGCATATATACGTCTTTATAGTGGCGTACTG
CATTTGCGAGATCCGGTTAGAATATCGGAAAAGGAAAAAATAAAAATTACAGAAATGTAT
ACTTCAATAAATGGTGAATTATGTAAAATCGATAAGGCTTATTCCGGGGAAATTGTTATT
TTGCAGAATGAGTTTTTGAAGTTAAATAGTGTTCTTGGAGATACAAAGCTATTGCCACAG
AGAGAGAGAATTGAAAATCCCCTCCCTCTGCTGCAAACGACTGTTGAACCGAGCAAACCT
CAACAAAGGGAAATGTTACTTGATGCACTTTTAGAAATCTCCGACAGTGACCCGCTTCTG
CGATATTATGTGGATTCTGCGACACATGAAATCATACTTTCTTTCTTAGGGAAAGTACAA
ATGGAAGTGACTTGTGCTCTGCTGCAAGAAAAGTATCATGTGGAGATAGAAATAAAAGAG
CCTACAGTCATTTATATGGAAAGACCGTTAAAAAAAGCAGAGTATACCATTCACATCGAA
GTTCCACCGAATCCTTTCTGGGCTTCCATTGGTCTATCTGTAGCACCGCTTCCATTAGGG
AGCGGAGTACAGTATGAGAGCTCGGTTTCTCTTGGATACTTAAATCAATCGTTTCAAAAT
GCAGTTATGGAGGGGATACGCTATGGCTGTGAACAAGGATTGTATGGTTGGAATGTGACG
GACTGTAAAATCTGTTTTAAGTATGGCTTATACTATAGCCCTGTTAGTACCCCAGCAGAT
TTTCGGATGCTTGCTCCTATTGTATTGGAACAAGTCTTAAAAAAAGCTGGAACAGAATTG
TTAGAGCCATATCTTAGTTTTAAAATTTATGCGCCACAGGAATATCTTTCACGAGCATAC
AACGATGCTCCTAAATATTGTGCGAACATCGTAGACACTCAATTGAAAAATAATGAGGTC
ATTCTTAGTGGAGAAATCCCTGCTCGGTGTATTCAAAAATATCGTAGTGATTTAACTTTC
TTTACAAATGGACGTAGTGTTTGTTTAACAGAGTTAAAAGGGTACCATGTTACTACCGGT
GAACCTGTTTGCCAGCCCCGTCGTCCAAATAGTCGGATAGATAAAGTACGATATATGTTC
AATAAAATAACTTAG
>106520|ECDC_RB13000574|Neisseria_gonorrhoeae||Neisseria_gonorrhoeae:1-1935
ATGGAGGAAAATCACATGAAAATTATTAATATTGGAGTTTTAGCTCATGTTGATGCAGGA
AAAACTACCTTAACAGAAAGCTTATTATATAACAGTGGAGCGATTACAGAATTAGGAAGC
GTGGACAAAGGTACAACGAGGACGGATAATACGCTTTTAGAACGTCAGAGAGGAATTACA
ATTCAGACAGGAATAACCTCTTTTCAGTGGGAAAATACGAAGGTGAACATCATAGACACG
CCAGGACATATGGATTTCTTAGCAGAAGTATATCGTTCATTATCAGTTTTAGATGGGGCA
ATTCTACTGATTTCTGCAAAAGATGGCGTACAAGCACAAACTCGTATATTATTTCATGCA
CTTAGGAAAATGGGGATTCCCACAATCTTTTTTATCAATAAGATTGACCAAAATGGAATT
GATTTATCAACGGTTTATCAGGATATTAAAGAGAAACTTTCTGCCGAAATTGTAATCAAA
CAGAAGGTAGAACTGTATCCTAATATGTGTGTGACGAACTTTACCGAATCTGAACAATGG
GATATGGTAATAGAAGGAAATGATTACCTTTTGGAGAAATATACGTCTGGGAAATTATTG
GAAGCATTAGAACTCGAACAAGAGGAAAGCATAAGATTTCATAATTGTTCCCTGTTCCCT
GTTTATCACGGAAGTGCAAAAAACAATATAGGGATTGATAACCTTATAGAAGTGATTACG
AATAAATTTTATTCATCAACACATCGAGGTCAGTCTGAACTTTGCGGAAAAGTTTTCAAA
ATTGAGTATTCGGAAAAAAGACAGCGTCTTGCATATATACGTCTTTATAGTGGCGTACTG
CATTTGCGAGATCCGGTTAGAATATCGGAAAAGGAAAAAATAAAAATTACAGAAATGTAT
ACTTCAATAAATGGTGAATTATGTAAAATCGATAAGGCTTATTCCGGGGAAATTGTTATT
TTGCAGAATGAGTTTTTGAAGTTAAATAGTGTTCTTGGAGATACAAAGCTATTGCCACAG
AGAGAGAGAATTGAAAATCCCCTCCCTCTGCTGCAAACGACTGTTGAACCGAGCAAACCT
CAACAAAGGGAAATGTTACTTGATGCACTTTTAGAAATCTCCGACAGTGACCCGCTTCTG
CGATATTATGTGGATTCTGCGACACATGAAATCATACTTTCTTTCTTAGGGAAAGTACAA
ATGGAAGTGACTTGTGCTCTGCTGCAAGAAAAGTATCATGTGGAGATAGAAATAAAAGAG
CCTACAGTCATTTATATGGAAAGACCGTTAAAAAAAGCAGAGTATACCATTCACATCGAA
GTTCCACCGAATCCTTTCTGGGCTTCCATTGGTCTATCTGTAGCACCGCTTCCATTAGGG
AGCGGAGTACAGTATGAGAGCTCGGTTTCTCTTGGATACTTAAATCAATCGTTTCAAAAT
GCAGTTATGGAGGGGATACGCTATGGCTGTGAACAAGGATTGTATGGTTGGAATGTGACG
GACTGTAAAATCTGTTTTAAGTATGGCTTATACTATAGCCCTGTTAGTACCCCAGCAGAT
TTTCGGATGCTTGCTCCTATTGTATTGGAACAAGTCTTAAAAAAAGCTGGAACAGAATTG
TTAGAGCCATATCTTAGTTTTAAAATTTATGCGCCACAGGAATATCTTTCACGAGCATAC
AACGATGCTCCTAAATATTGTGCGAACATCGTAGACACTCAATTGAAAAATAATGAGGTC
ATTCTTAGTGGAGAAATCCCTGCTCGGTGTATTCAAAAATATCGTAGTGATTTAACTTTC
TTTACAAATGGACGTAGTGTTTGTTTAACAGAGTTAAAAGGGTACCATGTTACTACCGGT
GAACCTGTTTGCCAGCCCCGTCGTCCAAATAGTCGGATAGATAAAGTACGATATATGTTC
AATAAAATAACTTAG
>106521|ECDC_RB13001957|Neisseria_gonorrhoeae||Neisseria_gonorrhoeae:1-1935
ATGGAGGAAAATCACATGAAAATTATTAATATTGGAGTTTTAGCTCATGTTGATGCAGGA
AAAACTACCTTAACAGAAAGCTTATTATATAACAGTGGAGCGATTACAGAATTAGGAAGC
GTGGACAAAGGTACAACGAGGACGGATAATACGCTTTTAGAACGTCAGAGAGGAATTACA
ATTCAGACAGGAATAACCTCTTTTCAGTGGGAAAATACGAAGGTGAACATCATAGACACG
CCAGGACATATGGATTTCTTAGCAGAAGTATATCGTTCATTATCAGTTTTAGATGGGGCA
ATTCTACTGATTTCTGCAAAAGATGGCGTACAAGCACAAACTCGTATATTATTTCATGCA
CTTAGGAAAATGGGGATTCCCACAATCTTTTTTATCAATAAGATTGACCAAAATGGAATT
GATTTATCAACGGTTTATCAGGATATTAAAGAGAAACTTTCTGCCGAAATTGTAATCAAA
CAGAAGGTAGAACTGTATCCTAATATGTGTGTGACGAACTTTACCGAATCTGAACAATGG
GATATGGTAATAGAAGGAAATGATTACCTTTTGGAGAAATATACGTCTGGGAAATTATTG
GAAGCATTAGAACTCGAACAAGAGGAAAGCATAAGATTTCATAATTGTTCCCTGTTCCCT
GTTTATCACGGAAGTGCAAAAAACAATATAGGGATTGATAACCTTATAGAAGTGATTACG
AATAAATTTTATTCATCAACACATCGAGGTCAGTCTGAACTTTGCGGAAAAGTTTTCAAA
ATTGAGTATTCGGAAAAAAGACAGCGTCTTGCATATATACGTCTTTATAGTGGCGTACTG
CATTTGCGAGATCCGGTTAGAATATCGGAAAAGGAAAAAATAAAAATTACAGAAATGTAT
ACTTCAATAAATGGTGAATTATGTAAAATCGATAAGGCTTATTCCGGGGAAATTGTTATT
TTGCAGAATGAGTTTTTGAAGTTAAATAGTGTTCTTGGAGATACAAAGCTATTGCCACAG
AGAGAGAGAATTGAAAATCCCCTCCCTCTGCTGCAAACGACTGTTGAACCGAGCAAACCT
CAACAAAGGGAAATGTTACTTGATGCACTTTTAGAAATCTCCGACAGTGACCCGCTTCTG
CGATATTATGTGGATTCTGCGACACATGAAATCATACTTTCTTTCTTAGGGAAAGTACAA
ATGGAAGTGACTTGTGCTCTGCTGCAAGAAAAGTATCATGTGGAGATAGAAATAAAAGAG
CCTACAGTCATTTATATGGAAAGACCGTTAAAAAAAGCAGAGTATACCATTCACATCGAA
GTTCCACCGAATCCTTTCTGGGCTTCCATTGGTCTATCTGTAGCACCGCTTCCATTAGGG
AGCGGAGTACAGTATGAGAGCTCGGTTTCTCTTGGATACTTAAATCAATCGTTTCAAAAT
GCAGTTATGGAGGGGATACGCTATGGCTGTGAACAAGGATTGTATGGTTGGAATGTGACG
GACTGTAAAATCTGTTTTAAGTATGGCTTATACTATAGCCCTGTTAGTACCCCAGCAGAT
TTTCGGATGCTTGCTCCTATTGTATTGGAACAAGTCTTAAAAAAAGCTGGAACAGAATTG
TTAGAGCCATATCTTAGTTTTAAAATTTATGCGCCACAGGAATATCTTTCACGAGCATAC
AACGATGCTCCTAAATATTGTGCGAACATCGTAGACACTCAATTGAAAAATAATGAGGTC
ATTCTTAGTGGAGAAATCCCTGCTCGGTGTATTCAAAAATATCGTAGTGATTTAACTTTC
TTTACAAATGGACGTAGTGTTTGTTTAACAGAGTTAAAAGGGTACCATGTTACTACCGGT
GAACCTGTTTGCCAGCCCCGTCGTCCAAATAGTCGGATAGATAAAGTACGATATATGTTC
AATAAAATAACTTAG
>106522|ECDC_RB13001958|Neisseria_gonorrhoeae||Neisseria_gonorrhoeae:1-1935
ATGGAGGAAAATCACATGAAAATTATTAATATTGGAGTTTTAGCTCATGTTGATGCAGGA
AAAACTACCTTAACAGAAAGCTTATTATATAACAGTGGAGCGATTACAGAATTAGGAAGC
GTGGACAAAGGTACAACGAGGACGGATAATACGCTTTTAGAACGTCAGAGAGGAATTACA
ATTCAGACAGGAATAACCTCTTTTCAGTGGGAAAATACGAAGGTGAACATCATAGACACG
CCAGGACATATGGATTTCTTAGCAGAAGTATATCGTTCATTATCAGTTTTAGATGGGGCA
ATTCTACTGATTTCTGCAAAAGATGGCGTACAAGCACAAACTCGTATATTATTTCATGCA
CTTAGGAAAATGGGGATTCCCACAATCTTTTTTATCAATAAGATTGACCAAAATGGAATT
GATTTATCAACGGTTTATCAGGATATTAAAGAGAAACTTTCTGCCGAAATTGTAATCAAA
CAGAAGGTAGAACTGTATCCTAATATGTGTGTGACGAACTTTACCGAATCTGAACAATGG
GATATGGTAATAGAAGGAAATGATTACCTTTTGGAGAAATATACGTCTGGGAAATTATTG
GAAGCATTAGAACTCGAACAAGAGGAAAGCATAAGATTTCATAATTGTTCCCTGTTCCCT
GTTTATCACGGAAGTGCAAAAAACAATATAGGGATTGATAACCTTATAGAAGTGATTACG
AATAAATTTTATTCATCAACACATCGAGGTCAGTCTGAACTTTGCGGAAAAGTTTTCAAA
ATTGAGTATTCGGAAAAAAGACAGCGTCTTGCATATATACGTCTTTATAGTGGCGTACTG
CATTTGCGAGATCCGGTTAGAATATCGGAAAAGGAAAAAATAAAAATTACAGAAATGTAT
ACTTCAATAAATGGTGAATTATGTAAAATCGATAAGGCTTATTCCGGGGAAATTGTTATT
TTGCAGAATGAGTTTTTGAAGTTAAATAGTGTTCTTGGAGATACAAAGCTATTGCCACAG
AGAGAGAGAATTGAAAATCCCCTCCCTCTGCTGCAAACGACTGTTGAACCGAGCAAACCT
CAACAAAGGGAAATGTTACTTGATGCACTTTTAGAAATCTCCGACAGTGACCCGCTTCTG
CGATATTATGTGGATTCTGCGACACATGAAATCATACTTTCTTTCTTAGGGAAAGTACAA
ATGGAAGTGACTTGTGCTCTGCTGCAAGAAAAGTATCATGTGGAGATAGAAATAAAAGAG
CCTACAGTCATTTATATGGAAAGACCGTTAAAAAAAGCAGAGTATACCATTCACATCGAA
GTTCCACCGAATCCTTTCTGGGCTTCCATTGGTCTATCTGTAGCACCGCTTCCATTAGGG
AGCGGAGTACAGTATGAGAGCTCGGTTTCTCTTGGATACTTAAATCAATCGTTTCAAAAT
GCAGTTATGGAGGGGATACGCTATGGCTGTGAACAAGGATTGTATGGTTGGAATGTGACG
GACTGTAAAATCTGTTTTAAGTATGGCTTATACTATAGCCCTGTTAGTACCCCAGCAGAT
TTTCGGATGCTTGCTCCTATTGTATTGGAACAAGTCTTAAAAAAAGCTGGAACAGAATTG
TTAGAGCCATATCTTAGTTTTAAAATTTATGCGCCACAGGAATATCTTTCACGAGCATAC
AACGATGCTCCTAAATATTGTGCGAACATCGTAGACACTCAATTGAAAAATAATGAGGTC
ATTCTTAGTGGAGAAATCCCTGCTCGGTGTATTCAAAAATATCGTAGTGATTTAACTTTC
TTTACAAATGGACGTAGTGTTTGTTTAACAGAGTTAAAAGGGTACCATGTTACTACCGGT
GAACCTGTTTGCCAGCCCCGTCGTCCAAATAGTCGGATAGATAAAGTACGATATATGTTC
AATAAAATAACTTAG
>106523|ECDC_RB13001976|Neisseria_gonorrhoeae||Neisseria_gonorrhoeae:1-1935
ATGGAGGAAAATCACATGAAAATTATTAATATTGGAGTTTTAGCTCATGTTGATGCAGGA
AAAACTACCTTAACAGAAAGCTTATTATATAACAGTGGAGCGATTACAGAATTAGGAAGC
GTGGACAAAGGTACAACGAGGACGGATAATACGCTTTTAGAACGTCAGAGAGGAATTACA
ATTCAGACAGGAATAACCTCTTTTCAGTGGGAAAATACGAAGGTGAACATCATAGACACG
CCAGGACATATGGATTTCTTAGCAGAAGTATATCGTTCATTATCAGTTTTAGATGGGGCA
ATTCTACTGATTTCTGCAAAAGATGGCGTACAAGCACAAACTCGTATATTATTTCATGCA
CTTAGGAAAATGGGGATTCCCACAATCTTTTTTATCAATAAGATTGACCAAAATGGAATT
GATTTATCAACGGTTTATCAGGATATTAAAGAGAAACTTTCTGCCGAAATTGTAATCAAA
CAGAAGGTAGAACTGTATCCTAATATGTGTGTGACGAACTTTACCGAATCTGAACAATGG
GATATGGTAATAGAAGGAAATGATTACCTTTTGGAGAAATATACGTCTGGGAAATTATTG
GAAGCATTAGAACTCGAACAAGAGGAAAGCATAAGATTTCATAATTGTTCCCTGTTCCCT
GTTTATCACGGAAGTGCAAAAAACAATATAGGGATTGATAACCTTATAGAAGTGATTACG
AATAAATTTTATTCATCAACACATCGAGGTCAGTCTGAACTTTGCGGAAAAGTTTTCAAA
ATTGAGTATTCGGAAAAAAGACAGCGTCTTGCATATATACGTCTTTATAGTGGCGTACTG
CATTTGCGAGATCCGGTTAGAATATCGGAAAAGGAAAAAATAAAAATTACAGAAATGTAT
ACTTCAATAAATGGTGAATTATGTAAAATCGATAAGGCTTATTCCGGGGAAATTGTTATT
TTGCAGAATGAGTTTTTGAAGTTAAATAGTGTTCTTGGAGATACAAAGCTATTGCCACAG
AGAGAGAGAATTGAAAATCCCCTCCCTCTGCTGCAAACGACTGTTGAACCGAGCAAACCT
CAACAAAGGGAAATGTTACTTGATGCACTTTTAGAAATCTCCGACAGTGACCCGCTTCTG
CGATATTATGTGGATTCTGCGACACATGAAATCATACTTTCTTTCTTAGGGAAAGTACAA
ATGGAAGTGACTTGTGCTCTGCTGCAAGAAAAGTATCATGTGGAGATAGAAATAAAAGAG
CCTACAGTCATTTATATGGAAAGACCGTTAAAAAAAGCAGAGTATACCATTCACATCGAA
GTTCCACCGAATCCTTTCTGGGCTTCCATTGGTCTATCTGTAGCACCGCTTCCATTAGGG
AGCGGAGTACAGTATGAGAGCTCGGTTTCTCTTGGATACTTAAATCAATCGTTTCAAAAT
GCAGTTATGGAGGGGATACGCTATGGCTGTGAACAAGGATTGTATGGTTGGAATGTGACG
GACTGTAAAATCTGTTTTAAGTATGGCTTATACTATAGCCCTGTTAGTACCCCAGCAGAT
TTTCGGATGCTTGCTCCTATTGTATTGGAACAAGTCTTAAAAAAAGCTGGAACAGAATTG
TTAGAGCCATATCTTAGTTTTAAAATTTATGCGCCACAGGAATATCTTTCACGAGCATAC
AACGATGCTCCTAAATATTGTGCGAACATCGTAGACACTCAATTGAAAAATAATGAGGTC
ATTCTTAGTGGAGAAATCCCTGCTCGGTGTATTCAAAAATATCGTAGTGATTTAACTTTC
TTTACAAATGGACGTAGTGTTTGTTTAACAGAGTTAAAAGGGTACCATGTTACTACCGGT
GAACCTGTTTGCCAGCCCCGTCGTCCAAATAGTCGGATAGATAAAGTACGATATATGTTC
AATAAAATAACTTAG
>106524|ECDC_RB13001991|Neisseria_gonorrhoeae||Neisseria_gonorrhoeae:1-1935
ATGGAGGAAAATCACATGAAAATTATTAATATTGGAGTTTTAGCTCATGTTGATGCAGGA
AAAACTACCTTAACAGAAAGCTTATTATATAACAGTGGAGCGATTACAGAATTAGGAAGC
GTGGACAAAGGTACAACGAGGACGGATAATACGCTTTTAGAACGTCAGAGAGGAATTACA
ATTCAGACAGGAATAACCTCTTTTCAGTGGGAAAATACGAAGGTGAACATCATAGACACG
CCAGGACATATGGATTTCTTAGCAGAAGTATATCGTTCATTATCAGTTTTAGATGGGGCA
ATTCTACTGATTTCTGCAAAAGATGGCGTACAAGCACAAACTCGTATATTATTTCATGCA
CTTAGGAAAATGGGGATTCCCACAATCTTTTTTATCAATAAGATTGACCAAAATGGAATT
GATTTATCAACGGTTTATCAGGATATTAAAGAGAAACTTTCTGCCGAAATTGTAATCAAA
CAGAAGGTAGAACTGTATCCTAATATGTGTGTGACGAACTTTACCGAATCTGAACAATGG
GATATGGTAATAGAAGGAAATGATTACCTTTTGGAGAAATATACGTCTGGGAAATTATTG
GAAGCATTAGAACTCGAACAAGAGGAAAGCATAAGATTTCATAATTGTTCCCTGTTCCCT
GTTTATCACGGAAGTGCAAAAAACAATATAGGGATTGATAACCTTATAGAAGTGATTACG
AATAAATTTTATTCATCAACACATCGAGGTCAGTCTGAACTTTGCGGAAAAGTTTTCAAA
ATTGAGTATTCGGAAAAAAGACAGCGTCTTGCATATATACGTCTTTATAGTGGCGTACTG
CATTTGCGAGATCCGGTTAGAATATCGGAAAAGGAAAAAATAAAAATTACAGAAATGTAT
ACTTCAATAAATGGTGAATTATGTAAAATCGATAAGGCTTATTCCGGGGAAATTGTTATT
TTGCAGAATGAGTTTTTGAAGTTAAATAGTGTTCTTGGAGATACAAAGCTATTGCCACAG
AGAGAGAGAATTGAAAATCCCCTCCCTCTGCTGCAAACGACTGTTGAACCGAGCAAACCT
CAACAAAGGGAAATGTTACTTGATGCACTTTTAGAAATCTCCGACAGTGACCCGCTTCTG
CGATATTATGTGGATTCTGCGACACATGAAATCATACTTTCTTTCTTAGGGAAAGTACAA
ATGGAAGTGACTTGTGCTCTGCTGCAAGAAAAGTATCATGTGGAGATAGAAATAAAAGAG
CCTACAGTCATTTATATGGAAAGACCGTTAAAAAAAGCAGAGTATACCATTCACATCGAA
GTTCCACCGAATCCTTTCTGGGCTTCCATTGGTCTATCTGTAGCACCGCTTCCATTAGGG
AGCGGAGTACAGTATGAGAGCTCGGTTTCTCTTGGATACTTAAATCAATCGTTTCAAAAT
GCAGTTATGGAGGGGATACGCTATGGCTGTGAACAAGGATTGTATGGTTGGAATGTGACG
GACTGTAAAATCTGTTTTAAGTATGGCTTATACTATAGCCCTGTTAGTACCCCAGCAGAT
TTTCGGATGCTTGCTCCTATTGTATTGGAACAAGTCTTAAAAAAAGCTGGAACAGAATTG
TTAGAGCCATATCTTAGTTTTAAAATTTATGCGCCACAGGAATATCTTTCACGAGCATAC
AACGATGCTCCTAAATATTGTGCGAACATCGTAGACACTCAATTGAAAAATAATGAGGTC
ATTCTTAGTGGAGAAATCCCTGCTCGGTGTATTCAAAAATATCGTAGTGATTTAACTTTC
TTTACAAATGGACGTAGTGTTTGTTTAACAGAGTTAAAAGGGTACCATGTTACTACCGGT
GAACCTGTTTGCCAGCCCCGTCGTCCAAATAGTCGGATAGATAAAGTACGATATATGTTC
AATAAAATAACTTAG
>106525|ECDC_RB13001998|Neisseria_gonorrhoeae||Neisseria_gonorrhoeae:1-1935
ATGGAGGAAAATCACATGAAAATTATTAATATTGGAGTTTTAGCTCATGTTGATGCAGGA
AAAACTACCTTAACAGAAAGCTTATTATATAACAGTGGAGCGATTACAGAATTAGGAAGC
GTGGACAAAGGTACAACGAGGACGGATAATACGCTTTTAGAACGTCAGAGAGGAATTACA
ATTCAGACAGGAATAACCTCTTTTCAGTGGGAAAATACGAAGGTGAACATCATAGACACG
CCAGGACATATGGATTTCTTAGCAGAAGTATATCGTTCATTATCAGTTTTAGATGGGGCA
ATTCTACTGATTTCTGCAAAAGATGGCGTACAAGCACAAACTCGTATATTATTTCATGCA
CTTAGGAAAATGGGGATTCCCACAATCTTTTTTATCAATAAGATTGACCAAAATGGAATT
GATTTATCAACGGTTTATCAGGATATTAAAGAGAAACTTTCTGCCGAAATTGTAATCAAA
CAGAAGGTAGAACTGTATCCTAATATGTGTGTGACGAACTTTACCGAATCTGAACAATGG
GATATGGTAATAGAAGGAAATGATTACCTTTTGGAGAAATATACGTCTGGGAAATTATTG
GAAGCATTAGAACTCGAACAAGAGGAAAGCATAAGATTTCATAATTGTTCCCTGTTCCCT
GTTTATCACGGAAGTGCAAAAAACAATATAGGGATTGATAACCTTATAGAAGTGATTACG
AATAAATTTTATTCATCAACACATCGAGGTCAGTCTGAACTTTGCGGAAAAGTTTTCAAA
ATTGAGTATTCGGAAAAAAGACAGCGTCTTGCATATATACGTCTTTATAGTGGCGTACTG
CATTTGCGAGATCCGGTTAGAATATCGGAAAAGGAAAAAATAAAAATTACAGAAATGTAT
ACTTCAATAAATGGTGAATTATGTAAAATCGATAAGGCTTATTCCGGGGAAATTGTTATT
TTGCAGAATGAGTTTTTGAAGTTAAATAGTGTTCTTGGAGATACAAAGCTATTGCCACAG
AGAGAGAGAATTGAAAATCCCCTCCCTCTGCTGCAAACGACTGTTGAACCGAGCAAACCT
CAACAAAGGGAAATGTTACTTGATGCACTTTTAGAAATCTCCGACAGTGACCCGCTTCTG
CGATATTATGTGGATTCTGCGACACATGAAATCATACTTTCTTTCTTAGGGAAAGTACAA
ATGGAAGTGACTTGTGCTCTGCTGCAAGAAAAGTATCATGTGGAGATAGAAATAAAAGAG
CCTACAGTCATTTATATGGAAAGACCGTTAAAAAAAGCAGAGTATACCATTCACATCGAA
GTTCCACCGAATCCTTTCTGGGCTTCCATTGGTCTATCTGTAGCACCGCTTCCATTAGGG
AGCGGAGTACAGTATGAGAGCTCGGTTTCTCTTGGATACTTAAATCAATCGTTTCAAAAT
GCAGTTATGGAGGGGATACGCTATGGCTGTGAACAAGGATTGTATGGTTGGAATGTGACG
GACTGTAAAATCTGTTTTAAGTATGGCTTATACTATAGCCCTGTTAGTACCCCAGCAGAT
TTTCGGATGCTTGCTCCTATTGTATTGGAACAAGTCTTAAAAAAAGCTGGAACAGAATTG
TTAGAGCCATATCTTAGTTTTAAAATTTATGCGCCACAGGAATATCTTTCACGAGCATAC
AACGATGCTCCTAAATATTGTGCGAACATCGTAGACACTCAATTGAAAAATAATGAGGTC
ATTCTTAGTGGAGAAATCCCTGCTCGGTGTATTCAAAAATATCGTAGTGATTTAACTTTC
TTTACAAATGGACGTAGTGTTTGTTTAACAGAGTTAAAAGGGTACCATGTTACTACCGGT
GAACCTGTTTGCCAGCCCCGTCGTCCAAATAGTCGGATAGATAAAGTACGATATATGTTC
AATAAAATAACTTAG
>106526|ECDC_RB13002150|Neisseria_gonorrhoeae||Neisseria_gonorrhoeae:1-1935
ATGGAGGAAAATCACATGAAAATTATTAATATTGGAGTTTTAGCTCATGTTGATGCAGGA
AAAACTACCTTAACAGAAAGCTTATTATATAACAGTGGAGCGATTACAGAATTAGGAAGC
GTGGACAAAGGTACAACGAGGACGGATAATACGCTTTTAGAACGTCAGAGAGGAATTACA
ATTCAGACAGGAATAACCTCTTTTCAGTGGGAAAATACGAAGGTGAACATCATAGACACG
CCAGGACATATGGATTTCTTAGCAGAAGTATATCGTTCATTATCAGTTTTAGATGGGGCA
ATTCTACTGATTTCTGCAAAAGATGGCGTACAAGCACAAACTCGTATATTATTTCATGCA
CTTAGGAAAATGGGGATTCCCACAATCTTTTTTATCAATAAGATTGACCAAAATGGAATT
GATTTATCAACGGTTTATCAGGATATTAAAGAGAAACTTTCTGCCGAAATTGTAATCAAA
CAGAAGGTAGAACTGTATCCTAATATGTGTGTGACGAACTTTACCGAATCTGAACAATGG
GATATGGTAATAGAAGGAAATGATTACCTTTTGGAGAAATATACGTCTGGGAAATTATTG
GAAGCATTAGAACTCGAACAAGAGGAAAGCATAAGATTTCATAATTGTTCCCTGTTCCCT
GTTTATCACGGAAGTGCAAAAAACAATATAGGGATTGATAACCTTATAGAAGTGATTACG
AATAAATTTTATTCATCAACACATCGAGGTCAGTCTGAACTTTGCGGAAAAGTTTTCAAA
ATTGAGTATTCGGAAAAAAGACAGCGTCTTGCATATATACGTCTTTATAGTGGCGTACTG
CATTTGCGAGATCCGGTTAGAATATCGGAAAAGGAAAAAATAAAAATTACAGAAATGTAT
ACTTCAATAAATGGTGAATTATGTAAAATCGATAAGGCTTATTCCGGGGAAATTGTTATT
TTGCAGAATGAGTTTTTGAAGTTAAATAGTGTTCTTGGAGATACAAAGCTATTGCCACAG
AGAGAGAGAATTGAAAATCCCCTCCCTCTGCTGCAAACGACTGTTGAACCGAGCAAACCT
CAACAAAGGGAAATGTTACTTGATGCACTTTTAGAAATCTCCGACAGTGACCCGCTTCTG
CGATATTATGTGGATTCTGCGACACATGAAATCATACTTTCTTTCTTAGGGAAAGTACAA
ATGGAAGTGACTTGTGCTCTGCTGCAAGAAAAGTATCATGTGGAGATAGAAATAAAAGAG
CCTACAGTCATTTATATGGAAAGACCGTTAAAAAAAGCAGAGTATACCATTCACATCGAA
GTTCCACCGAATCCTTTCTGGGCTTCCATTGGTCTATCTGTAGCACCGCTTCCATTAGGG
AGCGGAGTACAGTATGAGAGCTCGGTTTCTCTTGGATACTTAAATCAATCGTTTCAAAAT
GCAGTTATGGAGGGGATACGCTATGGCTGTGAACAAGGATTGTATGGTTGGAATGTGACG
GACTGTAAAATCTGTTTTAAGTATGGCTTATACTATAGCCCTGTTAGTACCCCAGCAGAT
TTTCGGATGCTTGCTCCTATTGTATTGGAACAAGTCTTAAAAAAAGCTGGAACAGAATTG
TTAGAGCCATATCTTAGTTTTAAAATTTATGCGCCACAGGAATATCTTTCACGAGCATAC
AACGATGCTCCTAAATATTGTGCGAACATCGTAGACACTCAATTGAAAAATAATGAGGTC
ATTCTTAGTGGAGAAATCCCTGCTCGGTGTATTCAAAAATATCGTAGTGATTTAACTTTC
TTTACAAATGGACGTAGTGTTTGTTTAACAGAGTTAAAAGGGTACCATGTTACTACCGGT
GAACCTGTTTGCCAGCCCCGTCGTCCAAATAGTCGGATAGATAAAGTACGATATATGTTC
AATAAAATAACTTAG
>106527|ECDC_SI13_052|Neisseria_gonorrhoeae||Neisseria_gonorrhoeae:1-1935
ATGGAGGAAAATCACATGAAAATTATTAATATTGGAGTTTTAGCTCATGTTGATGCAGGA
AAAACTACCTTAACAGAAAGCTTATTATATAACAGTGGAGCGATTACAGAATTAGGAAGC
GTGGACAAAGGTACAACGAGGACGGATAATACGCTTTTAGAACGTCAGAGAGGAATTACA
ATTCAGACAGGAATAACCTCTTTTCAGTGGGAAAATACGAAGGTGAACATCATAGACACG
CCAGGACATATGGATTTCTTAGCAGAAGTATATCGTTCATTATCAGTTTTAGATGGGGCA
ATTCTACTGATTTCTGCAAAAGATGGCGTACAAGCACAAACTCGTATATTATTTCATGCA
CTTAGGAAAATGGGGATTCCCACAATCTTTTTTATCAATAAGATTGACCAAAATGGAATT
GATTTATCAACGGTTTATCAGGATATTAAAGAGAAACTTTCTGCCGAAATTGTAATCAAA
CAGAAGGTAGAACTGTATCCTAATATGTGTGTGACGAACTTTACCGAATCTGAACAATGG
GATATGGTAATAGAAGGAAATGATTACCTTTTGGAGAAATATACGTCTGGGAAATTATTG
GAAGCATTAGAACTCGAACAAGAGGAAAGCATAAGATTTCATAATTGTTCCCTGTTCCCT
GTTTATCACGGAAGTGCAAAAAACAATATAGGGATTGATAACCTTATAGAAGTGATTACG
AATAAATTTTATTCATCAACACATCGAGGTCAGTCTGAACTTTGCGGAAAAGTTTTCAAA
ATTGAGTATTCGGAAAAAAGACAGCGTCTTGCATATATACGTCTTTATAGTGGCGTACTG
CATTTGCGAGATCCGGTTAGAATATCGGAAAAGGAAAAAATAAAAATTACAGAAATGTAT
ACTTCAATAAATGGTGAATTATGTAAAATCGATAAGGCTTATTCCGGGGAAATTGTTATT
TTGCAGAATGAGTTTTTGAAGTTAAATAGTGTTCTTGGAGATACAAAGCTATTGCCACAG
AGAGAGAGAATTGAAAATCCCCTCCCTCTGCTGCAAACGACTGTTGAACCGAGCAAACCT
CAACAAAGGGAAATGTTACTTGATGCACTTTTAGAAATCTCCGACAGTGACCCGCTTCTG
CGATATTATGTGGATTCTGCGACACATGAAATCATACTTTCTTTCTTAGGGAAAGTACAA
ATGGAAGTGACTTGTGCTCTGCTGCAAGAAAAGTATCATGTGGAGATAGAAATAAAAGAG
CCTACAGTCATTTATATGGAAAGACCGTTAAAAAAAGCAGAGTATACCATTCACATCGAA
GTTCCACCGAATCCTTTCTGGGCTTCCATTGGTCTATCTGTAGCACCGCTTCCATTAGGG
AGCGGAGTACAGTATGAGAGCTCGGTTTCTCTTGGATACTTAAATCAATCGTTTCAAAAT
GCAGTTATGGAGGGGATACGCTATGGCTGTGAACAAGGATTGTATGGTTGGAATGTGACG
GACTGTAAAATCTGTTTTAAGTATGGCTTATACTATAGCCCTGTTAGTACCCCAGCAGAT
TTTCGGATGCTTGCTCCTATTGTATTGGAACAAGTCTTAAAAAAAGCTGGAACAGAATTG
TTAGAGCCATATCTTAGTTTTAAAATTTATGCGCCACAGGAATATCTTTCACGAGCATAC
AACGATGCTCCTAAATATTGTGCGAACATCGTAGACACTCAATTGAAAAATAATGAGGTC
ATTCTTAGTGGAGAAATCCCTGCTCGGTGTATTCAAAAATATCGTAGTGATTTAACTTTC
TTTACAAATGGACGTAGTGTTTGTTTAACAGAGTTAAAAGGGTACCATGTTACTACCGGT
GAACCTGTTTGCCAGCCCCGTCGTCCAAATAGTCGGATAGATAAAGTACGATATATGTTC
AATAAAATAACTTAG
>106528|ECDC_SI13_055|Neisseria_gonorrhoeae||Neisseria_gonorrhoeae:1-1935
ATGGAGGAAAATCACATGAAAATTATTAATATTGGAGTTTTAGCTCATGTTGATGCAGGA
AAAACTACCTTAACAGAAAGCTTATTATATAACAGTGGAGCGATTACAGAATTAGGAAGC
GTGGACAAAGGTACAACGAGGACGGATAATACGCTTTTAGAACGTCAGAGAGGAATTACA
ATTCAGACAGGAATAACCTCTTTTCAGTGGGAAAATACGAAGGTGAACATCATAGACACG
CCAGGACATATGGATTTCTTAGCAGAAGTATATCGTTCATTATCAGTTTTAGATGGGGCA
ATTCTACTGATTTCTGCAAAAGATGGCGTACAAGCACAAACTCGTATATTATTTCATGCA
CTTAGGAAAATGGGGATTCCCACAATCTTTTTTATCAATAAGATTGACCAAAATGGAATT
GATTTATCAACGGTTTATCAGGATATTAAAGAGAAACTTTCTGCCGAAATTGTAATCAAA
CAGAAGGTAGAACTGTATCCTAATATGTGTGTGACGAACTTTACCGAATCTGAACAATGG
GATATGGTAATAGAAGGAAATGATTACCTTTTGGAGAAATATACGTCTGGGAAATTATTG
GAAGCATTAGAACTCGAACAAGAGGAAAGCATAAGATTTCATAATTGTTCCCTGTTCCCT
GTTTATCACGGAAGTGCAAAAAACAATATAGGGATTGATAACCTTATAGAAGTGATTACG
AATAAATTTTATTCATCAACACATCGAGGTCAGTCTGAACTTTGCGGAAAAGTTTTCAAA
ATTGAGTATTCGGAAAAAAGACAGCGTCTTGCATATATACGTCTTTATAGTGGCGTACTG
CATTTGCGAGATCCGGTTAGAATATCGGAAAAGGAAAAAATAAAAATTACAGAAATGTAT
ACTTCAATAAATGGTGAATTATGTAAAATCGATAAGGCTTATTCCGGGGAAATTGTTATT
TTGCAGAATGAGTTTTTGAAGTTAAATAGTGTTCTTGGAGATACAAAGCTATTGCCACAG
AGAGAGAGAATTGAAAATCCCCTCCCTCTGCTGCAAACGACTGTTGAACCGAGCAAACCT
CAACAAAGGGAAATGTTACTTGATGCACTTTTAGAAATCTCCGACAGTGACCCGCTTCTG
CGATATTATGTGGATTCTGCGACACATGAAATCATACTTTCTTTCTTAGGGAAAGTACAA
ATGGAAGTGACTTGTGCTCTGCTGCAAGAAAAGTATCATGTGGAGATAGAAATAAAAGAG
CCTACAGTCATTTATATGGAAAGACCGTTAAAAAAAGCAGAGTATACCATTCACATCGAA
GTTCCACCGAATCCTTTCTGGGCTTCCATTGGTCTATCTGTAGCACCGCTTCCATTAGGG
AGCGGAGTACAGTATGAGAGCTCGGTTTCTCTTGGATACTTAAATCAATCGTTTCAAAAT
GCAGTTATGGAGGGGATACGCTATGGCTGTGAACAAGGATTGTATGGTTGGAATGTGACG
GACTGTAAAATCTGTTTTAAGTATGGCTTATACTATAGCCCTGTTAGTACCCCAGCAGAT
TTTCGGATGCTTGCTCCTATTGTATTGGAACAAGTCTTAAAAAAAGCTGGAACAGAATTG
TTAGAGCCATATCTTAGTTTTAAAATTTATGCGCCACAGGAATATCTTTCACGAGCATAC
AACGATGCTCCTAAATATTGTGCGAACATCGTAGACACTCAATTGAAAAATAATGAGGTC
ATTCTTAGTGGAGAAATCCCTGCTCGGTGTATTCAAAAATATCGTAGTGATTTAACTTTC
TTTACAAATGGACGTAGTGTTTGTTTAACAGAGTTAAAAGGGTACCATGTTACTACCGGT
GAACCTGTTTGCCAGCCCCGTCGTCCAAATAGTCGGATAGATAAAGTACGATATATGTTC
AATAAAATAACTTAG
>106529|ERR2631738|Neisseria_gonorrhoeae||Neisseria_gonorrhoeae:1-1935
ATGGAGGAAAATCACATGAAAATTATTAATATTGGAGTTTTAGCTCATGTTGATGCAGGA
AAAACTACCTTAACAGAAAGCTTATTATATAACAGTGGAGCGATTACAGAATTAGGAAGC
GTGGACAAAGGTACAACGAGGACGGATAATACGCTTTTAGAACGTCAGAGAGGAATTACA
ATTCAGACAGGAATAACCTCTTTTCAGTGGGAAAATACGAAGGTGAACATCATAGACACG
CCAGGACATATGGATTTCTTAGCAGAAGTATATCGTTCATTATCAGTTTTAGATGGGGCA
ATTCTACTGATTTCTGCAAAAGATGGCGTACAAGCACAAACTCGTATATTATTTCATGCA
CTTAGGAAAATGGGGATTCCCACAATCTTTTTTATCAATAAGATTGACCAAAATGGAATT
GATTTATCAACGGTTTATCAGGATATTAAAGAGAAACTTTCTGCCGAAATTGTAATCAAA
CAGAAGGTAGAACTGTATCCTAATATGTGTGTGACGAACTTTACCGAATCTGAACAATGG
GATATGGTAATAGAAGGAAATGATTACCTTTTGGAGAAATATACGTCTGGGAAATTATTG
GAAGCATTAGAACTCGAACAAGAGGAAAGCATAAGATTTCATAATTGTTCCCTGTTCCCT
GTTTATCACGGAAGTGCAAAAAACAATATAGGGATTGATAACCTTATAGAAGTGATTACG
AATAAATTTTATTCATCAACACATCGAGGTCAGTCTGAACTTTGCGGAAAAGTTTTCAAA
ATTGAGTATTCGGAAAAAAGACAGCGTCTTGCATATATACGTCTTTATAGTGGCGTACTG
CATTTGCGAGATCCGGTTAGAATATCGGAAAAGGAAAAAATAAAAATTACAGAAATGTAT
ACTTCAATAAATGGTGAATTATGTAAAATCGATAAGGCTTATTCCGGGGAAATTGTTATT
TTGCAGAATGAGTTTTTGAAGTTAAATAGTGTTCTTGGAGATACAAAGCTATTGCCACAG
AGAGAGAGAATTGAAAATCCCCTCCCTCTGCTGCAAACGACTGTTGAACCGAGCAAACCT
CAACAAAGGGAAATGTTACTTGATGCACTTTTAGAAATCTCCGACAGTGACCCGCTTCTG
CGATATTATGTGGATTCTGCGACACATGAAATCATACTTTCTTTCTTAGGGAAAGTACAA
ATGGAAGTGACTTGTGCTCTGCTGCAAGAAAAGTATCATGTGGAGATAGAAATAAAAGAG
CCTACAGTCATTTATATGGAAAGACCGTTAAAAAAAGCAGAGTATACCATTCACATCGAA
GTTCCACCGAATCCTTTCTGGGCTTCCATTGGTCTATCTGTAGCACCGCTTCCATTAGGG
AGCGGAGTACAGTATGAGAGCTCGGTTTCTCTTGGATACTTAAATCAATCGTTTCAAAAT
GCAGTTATGGAGGGGATACGCTATGGCTGTGAACAAGGATTGTATGGTTGGAATGTGACG
GACTGTAAAATCTGTTTTAAGTATGGCTTATACTATAGCCCTGTTAGTACCCCAGCAGAT
TTTCGGATGCTTGCTCCTATTGTATTGGAACAAGTCTTAAAAAAAGCTGGAACAGAATTG
TTAGAGCCATATCTTAGTTTTAAAATTTATGCGCCACAGGAATATCTTTCACGAGCATAC
AACGATGCTCCTAAATATTGTGCGAACATCGTAGACACTCAATTGAAAAATAATGAGGTC
ATTCTTAGTGGAGAAATCCCTGCTCGGTGTATTCAAAAATATCGTAGTGATTTAACTTTC
TTTACAAATGGACGTAGTGTTTGTTTAACAGAGTTAAAAGGGTACCATGTTACTACCGGT
GAACCTGTTTGCCAGCCCCGTCGTCCAAATAGTCGGATAGATAAAGTACGATATATGTTC
AATAAAATAACTTAG
>106530|ERR2631889|Neisseria_gonorrhoeae||Neisseria_gonorrhoeae:1-1935
ATGGAGGAAAATCACATGAAAATTATTAATATTGGAGTTTTAGCTCATGTTGATGCAGGA
AAAACTACCTTAACAGAAAGCTTATTATATAACAGTGGAGCGATTACAGAATTAGGAAGC
GTGGACAAAGGTACAACGAGGACGGATAATACGCTTTTAGAACGTCAGAGAGGAATTACA
ATTCAGACAGGAATAACCTCTTTTCAGTGGGAAAATACGAAGGTGAACATCATAGACACG
CCAGGACATATGGATTTCTTAGCAGAAGTATATCGTTCATTATCAGTTTTAGATGGGGCA
ATTCTACTGATTTCTGCAAAAGATGGCGTACAAGCACAAACTCGTATATTATTTCATGCA
CTTAGGAAAATGGGGATTCCCACAATCTTTTTTATCAATAAGATTGACCAAAATGGAATT
GATTTATCAACGGTTTATCAGGATATTAAAGAGAAACTTTCTGCCGAAATTGTAATCAAA
CAGAAGGTAGAACTGTATCCTAATATGTGTGTGACGAACTTTACCGAATCTGAACAATGG
GATATGGTAATAGAAGGAAATGATTACCTTTTGGAGAAATATACGTCTGGGAAATTATTG
GAAGCATTAGAACTCGAACAAGAGGAAAGCATAAGATTTCATAATTGTTCCCTGTTCCCT
GTTTATCACGGAAGTGCAAAAAACAATATAGGGATTGATAACCTTATAGAAGTGATTACG
AATAAATTTTATTCATCAACACATCGAGGTCAGTCTGAACTTTGCGGAAAAGTTTTCAAA
ATTGAGTATTCGGAAAAAAGACAGCGTCTTGCATATATACGTCTTTATAGTGGCGTACTG
CATTTGCGAGATCCGGTTAGAATATCGGAAAAGGAAAAAATAAAAATTACAGAAATGTAT
ACTTCAATAAATGGTGAATTATGTAAAATCGATAAGGCTTATTCCGGGGAAATTGTTATT
TTGCAGAATGAGTTTTTGAAGTTAAATAGTGTTCTTGGAGATACAAAGCTATTGCCACAG
AGAGAGAGAATTGAAAATCCCCTCCCTCTGCTGCAAACGACTGTTGAACCGAGCAAACCT
CAACAAAGGGAAATGTTACTTGATGCACTTTTAGAAATCTCCGACAGTGACCCGCTTCTG
CGATATTATGTGGATTCTGCGACACATGAAATCATACTTTCTTTCTTAGGGAAAGTACAA
ATGGAAGTGACTTGTGCTCTGCTGCAAGAAAAGTATCATGTGGAGATAGAAATAAAAGAG
CCTACAGTCATTTATATGGAAAGACCGTTAAAAAAAGCAGAGTATACCATTCACATCGAA
GTTCCACCGAATCCTTTCTGGGCTTCCATTGGTCTATCTGTAGCACCGCTTCCATTAGGG
AGCGGAGTACAGTATGAGAGCTCGGTTTCTCTTGGATACTTAAATCAATCGTTTCAAAAT
GCAGTTATGGAGGGGATACGCTATGGCTGTGAACAAGGATTGTATGGTTGGAATGTGACG
GACTGTAAAATCTGTTTTAAGTATGGCTTATACTATAGCCCTGTTAGTACCCCAGCAGAT
TTTCGGATGCTTGCTCCTATTGTATTGGAACAAGTCTTAAAAAAAGCTGGAACAGAATTG
TTAGAGCCATATCTTAGTTTTAAAATTTATGCGCCACAGGAATATCTTTCACGAGCATAC
AACGATGCTCCTAAATATTGTGCGAACATCGTAGACACTCAATTGAAAAATAATGAGGTC
ATTCTTAGTGGAGAAATCCCTGCTCGGTGTATTCAAAAATATCGTAGTGATTTAACTTTC
TTTACAAATGGACGTAGTGTTTGTTTAACAGAGTTAAAAGGGTACCATGTTACTACCGGT
GAACCTGTTTGCCAGCCCCGTCGTCCAAATAGTCGGATAGATAAAGTACGATATATGTTC
AATAAAATAACTTAG
>106531|ERR2632011|Neisseria_gonorrhoeae||Neisseria_gonorrhoeae:1-1935
ATGGAGGAAAATCACATGAAAATTATTAATATTGGAGTTTTAGCTCATGTTGATGCAGGA
AAAACTACCTTAACAGAAAGCTTATTATATAACAGTGGAGCGATTACAGAATTAGGAAGC
GTGGACAAAGGTACAACGAGGACGGATAATACGCTTTTAGAACGTCAGAGAGGAATTACA
ATTCAGACAGGAATAACCTCTTTTCAGTGGGAAAATACGAAGGTGAACATCATAGACACG
CCAGGACATATGGATTTCTTAGCAGAAGTATATCGTTCATTATCAGTTTTAGATGGGGCA
ATTCTACTGATTTCTGCAAAAGATGGCGTACAAGCACAAACTCGTATATTATTTCATGCA
CTTAGGAAAATGGGGATTCCCACAATCTTTTTTATCAATAAGATTGACCAAAATGGAATT
GATTTATCAACGGTTTATCAGGATATTAAAGAGAAACTTTCTGCCGAAATTGTAATCAAA
CAGAAGGTAGAACTGTATCCTAATATGTGTGTGACGAACTTTACCGAATCTGAACAATGG
GATATGGTAATAGAAGGAAATGATTACCTTTTGGAGAAATATACGTCTGGGAAATTATTG
GAAGCATTAGAACTCGAACAAGAGGAAAGCATAAGATTTCATAATTGTTCCCTGTTCCCT
GTTTATCACGGAAGTGCAAAAAACAATATAGGGATTGATAACCTTATAGAAGTGATTACG
AATAAATTTTATTCATCAACACATCGAGGTCAGTCTGAACTTTGCGGAAAAGTTTTCAAA
ATTGAGTATTCGGAAAAAAGACAGCGTCTTGCATATATACGTCTTTATAGTGGCGTACTG
CATTTGCGAGATCCGGTTAGAATATCGGAAAAGGAAAAAATAAAAATTACAGAAATGTAT
ACTTCAATAAATGGTGAATTATGTAAAATCGATAAGGCTTATTCCGGGGAAATTGTTATT
TTGCAGAATGAGTTTTTGAAGTTAAATAGTGTTCTTGGAGATACAAAGCTATTGCCACAG
AGAGAGAGAATTGAAAATCCCCTCCCTCTGCTGCAAACGACTGTTGAACCGAGCAAACCT
CAACAAAGGGAAATGTTACTTGATGCACTTTTAGAAATCTCCGACAGTGACCCGCTTCTG
CGATATTATGTGGATTCTGCGACACATGAAATCATACTTTCTTTCTTAGGGAAAGTACAA
ATGGAAGTGACTTGTGCTCTGCTGCAAGAAAAGTATCATGTGGAGATAGAAATAAAAGAG
CCTACAGTCATTTATATGGAAAGACCGTTAAAAAAAGCAGAGTATACCATTCACATCGAA
GTTCCACCGAATCCTTTCTGGGCTTCCATTGGTCTATCTGTAGCACCGCTTCCATTAGGG
AGCGGAGTACAGTATGAGAGCTCGGTTTCTCTTGGATACTTAAATCAATCGTTTCAAAAT
GCAGTTATGGAGGGGATACGCTATGGCTGTGAACAAGGATTGTATGGTTGGAATGTGACG
GACTGTAAAATCTGTTTTAAGTATGGCTTATACTATAGCCCTGTTAGTACCCCAGCAGAT
TTTCGGATGCTTGCTCCTATTGTATTGGAACAAGTCTTAAAAAAAGCTGGAACAGAATTG
TTAGAGCCATATCTTAGTTTTAAAATTTATGCGCCACAGGAATATCTTTCACGAGCATAC
AACGATGCTCCTAAATATTGTGCGAACATCGTAGACACTCAATTGAAAAATAATGAGGTC
ATTCTTAGTGGAGAAATCCCTGCTCGGTGTATTCAAAAATATCGTAGTGATTTAACTTTC
TTTACAAATGGACGTAGTGTTTGTTTAACAGAGTTAAAAGGGTACCATGTTACTACCGGT
GAACCTGTTTGCCAGCCCCGTCGTCCAAATAGTCGGATAGATAAAGTACGATATATGTTC
AATAAAATAACTTAG
>106532|ERR3200983|Neisseria_gonorrhoeae||Neisseria_gonorrhoeae:1-1935
ATGGAGGAAAATCACATGAAAATTATTAATATTGGAGTTTTAGCTCATGTTGATGCAGGA
AAAACTACCTTAACAGAAAGCTTATTATATAACAGTGGAGCGATTACAGAATTAGGAAGC
GTGGACAAAGGTACAACGAGGACGGATAATACGCTTTTAGAACGTCAGAGAGGAATTACA
ATTCAGACAGGAATAACCTCTTTTCAGTGGGAAAATACGAAGGTGAACATCATAGACACG
CCAGGACATATGGATTTCTTAGCAGAAGTATATCGTTCATTATCAGTTTTAGATGGGGCA
ATTCTACTGATTTCTGCAAAAGATGGCGTACAAGCACAAACTCGTATATTATTTCATGCA
CTTAGGAAAATGGGGATTCCCACAATCTTTTTTATCAATAAGATTGACCAAAATGGAATT
GATTTATCAACGGTTTATCAGGATATTAAAGAGAAACTTTCTGCCGAAATTGTAATCAAA
CAGAAGGTAGAACTGTATCCTAATATGTGTGTGACGAACTTTACCGAATCTGAACAATGG
GATATGGTAATAGAAGGAAATGATTACCTTTTGGAGAAATATACGTCTGGGAAATTATTG
GAAGCATTAGAACTCGAACAAGAGGAAAGCATAAGATTTCATAATTGTTCCCTGTTCCCT
GTTTATCACGGAAGTGCAAAAAACAATATAGGGATTGATAACCTTATAGAAGTGATTACG
AATAAATTTTATTCATCAACACATCGAGGTCAGTCTGAACTTTGCGGAAAAGTTTTCAAA
ATTGAGTATTCGGAAAAAAGACAGCGTCTTGCATATATACGTCTTTATAGTGGCGTACTG
CATTTGCGAGATCCGGTTAGAATATCGGAAAAGGAAAAAATAAAAATTACAGAAATGTAT
ACTTCAATAAATGGTGAATTATGTAAAATCGATAAGGCTTATTCCGGGGAAATTGTTATT
TTGCAGAATGAGTTTTTGAAGTTAAATAGTGTTCTTGGAGATACAAAGCTATTGCCACAG
AGAGAGAGAATTGAAAATCCCCTCCCTCTGCTGCAAACGACTGTTGAACCGAGCAAACCT
CAACAAAGGGAAATGTTACTTGATGCACTTTTAGAAATCTCCGACAGTGACCCGCTTCTG
CGATATTATGTGGATTCTGCGACACATGAAATCATACTTTCTTTCTTAGGGAAAGTACAA
ATGGAAGTGACTTGTGCTCTGCTGCAAGAAAAGTATCATGTGGAGATAGAAATAAAAGAG
CCTACAGTCATTTATATGGAAAGACCGTTAAAAAAAGCAGAGTATACCATTCACATCGAA
GTTCCACCGAATCCTTTCTGGGCTTCCATTGGTCTATCTGTAGCACCGCTTCCATTAGGG
AGCGGAGTACAGTATGAGAGCTCGGTTTCTCTTGGATACTTAAATCAATCGTTTCAAAAT
GCAGTTATGGAGGGGATACGCTATGGCTGTGAACAAGGATTGTATGGTTGGAATGTGACG
GACTGTAAAATCTGTTTTAAGTATGGCTTATACTATAGCCCTGTTAGTACCCCAGCAGAT
TTTCGGATGCTTGCTCCTATTGTATTGGAACAAGTCTTAAAAAAAGCTGGAACAGAATTG
TTAGAGCCATATCTTAGTTTTAAAATTTATGCGCCACAGGAATATCTTTCACGAGCATAC
AACGATGCTCCTAAATATTGTGCGAACATCGTAGACACTCAATTGAAAAATAATGAGGTC
ATTCTTAGTGGAGAAATCCCTGCTCGGTGTATTCAAAAATATCGTAGTGATTTAACTTTC
TTTACAAATGGACGTAGTGTTTGTTTAACAGAGTTAAAAGGGTACCATGTTACTACCGGT
GAACCTGTTTGCCAGCCCCGTCGTCCAAATAGTCGGATAGATAAAGTACGATATATGTTC
AATAAAATAACTTAG
>106533|ERR3201051|Neisseria_gonorrhoeae||Neisseria_gonorrhoeae:1-1935
ATGGAGGAAAATCACATGAAAATTATTAATATTGGAGTTTTAGCTCATGTTGATGCAGGA
AAAACTACCTTAACAGAAAGCTTATTATATAACAGTGGAGCGATTACAGAATTAGGAAGC
GTGGACAAAGGTACAACGAGGACGGATAATACGCTTTTAGAACGTCAGAGAGGAATTACA
ATTCAGACAGGAATAACCTCTTTTCAGTGGGAAAATACGAAGGTGAACATCATAGACACG
CCAGGACATATGGATTTCTTAGCAGAAGTATATCGTTCATTATCAGTTTTAGATGGGGCA
ATTCTACTGATTTCTGCAAAAGATGGCGTACAAGCACAAACTCGTATATTATTTCATGCA
CTTAGGAAAATGGGGATTCCCACAATCTTTTTTATCAATAAGATTGACCAAAATGGAATT
GATTTATCAACGGTTTATCAGGATATTAAAGAGAAACTTTCTGCCGAAATTGTAATCAAA
CAGAAGGTAGAACTGTATCCTAATATGTGTGTGACGAACTTTACCGAATCTGAACAATGG
GATATGGTAATAGAAGGAAATGATTACCTTTTGGAGAAATATACGTCTGGGAAATTATTG
GAAGCATTAGAACTCGAACAAGAGGAAAGCATAAGATTTCATAATTGTTCCCTGTTCCCT
GTTTATCACGGAAGTGCAAAAAACAATATAGGGATTGATAACCTTATAGAAGTGATTACG
AATAAATTTTATTCATCAACACATCGAGGTCAGTCTGAACTTTGCGGAAAAGTTTTCAAA
ATTGAGTATTCGGAAAAAAGACAGCGTCTTGCATATATACGTCTTTATAGTGGCGTACTG
CATTTGCGAGATCCGGTTAGAATATCGGAAAAGGAAAAAATAAAAATTACAGAAATGTAT
ACTTCAATAAATGGTGAATTATGTAAAATCGATAAGGCTTATTCCGGGGAAATTGTTATT
TTGCAGAATGAGTTTTTGAAGTTAAATAGTGTTCTTGGAGATACAAAGCTATTGCCACAG
AGAGAGAGAATTGAAAATCCCCTCCCTCTGCTGCAAACGACTGTTGAACCGAGCAAACCT
CAACAAAGGGAAATGTTACTTGATGCACTTTTAGAAATCTCCGACAGTGACCCGCTTCTG
CGATATTATGTGGATTCTGCGACACATGAAATCATACTTTCTTTCTTAGGGAAAGTACAA
ATGGAAGTGACTTGTGCTCTGCTGCAAGAAAAGTATCATGTGGAGATAGAAATAAAAGAG
CCTACAGTCATTTATATGGAAAGACCGTTAAAAAAAGCAGAGTATACCATTCACATCGAA
GTTCCACCGAATCCTTTCTGGGCTTCCATTGGTCTATCTGTAGCACCGCTTCCATTAGGG
AGCGGAGTACAGTATGAGAGCTCGGTTTCTCTTGGATACTTAAATCAATCGTTTCAAAAT
GCAGTTATGGAGGGGATACGCTATGGCTGTGAACAAGGATTGTATGGTTGGAATGTGACG
GACTGTAAAATCTGTTTTAAGTATGGCTTATACTATAGCCCTGTTAGTACCCCAGCAGAT
TTTCGGATGCTTGCTCCTATTGTATTGGAACAAGTCTTAAAAAAAGCTGGAACAGAATTG
TTAGAGCCATATCTTAGTTTTAAAATTTATGCGCCACAGGAATATCTTTCACGAGCATAC
AACGATGCTCCTAAATATTGTGCGAACATCGTAGACACTCAATTGAAAAATAATGAGGTC
ATTCTTAGTGGAGAAATCCCTGCTCGGTGTATTCAAAAATATCGTAGTGATTTAACTTTC
TTTACAAATGGACGTAGTGTTTGTTTAACAGAGTTAAAAGGGTACCATGTTACTACCGGT
GAACCTGTTTGCCAGCCCCGTCGTCCAAATAGTCGGATAGATAAAGTACGATATATGTTC
AATAAAATAACTTAG
>106534|ERR3201137|Neisseria_gonorrhoeae||Neisseria_gonorrhoeae:1-1935
ATGGAGGAAAATCACATGAAAATTATTAATATTGGAGTTTTAGCTCATGTTGATGCAGGA
AAAACTACCTTAACAGAAAGCTTATTATATAACAGTGGAGCGATTACAGAATTAGGAAGC
GTGGACAAAGGTACAACGAGGACGGATAATACGCTTTTAGAACGTCAGAGAGGAATTACA
ATTCAGACAGGAATAACCTCTTTTCAGTGGGAAAATACGAAGGTGAACATCATAGACACG
CCAGGACATATGGATTTCTTAGCAGAAGTATATCGTTCATTATCAGTTTTAGATGGGGCA
ATTCTACTGATTTCTGCAAAAGATGGCGTACAAGCACAAACTCGTATATTATTTCATGCA
CTTAGGAAAATGGGGATTCCCACAATCTTTTTTATCAATAAGATTGACCAAAATGGAATT
GATTTATCAACGGTTTATCAGGATATTAAAGAGAAACTTTCTGCCGAAATTGTAATCAAA
CAGAAGGTAGAACTGTATCCTAATATGTGTGTGACGAACTTTACCGAATCTGAACAATGG
GATATGGTAATAGAAGGAAATGATTACCTTTTGGAGAAATATACGTCTGGGAAATTATTG
GAAGCATTAGAACTCGAACAAGAGGAAAGCATAAGATTTCATAATTGTTCCCTGTTCCCT
GTTTATCACGGAAGTGCAAAAAACAATATAGGGATTGATAACCTTATAGAAGTGATTACG
AATAAATTTTATTCATCAACACATCGAGGTCAGTCTGAACTTTGCGGAAAAGTTTTCAAA
ATTGAGTATTCGGAAAAAAGACAGCGTCTTGCATATATACGTCTTTATAGTGGCGTACTG
CATTTGCGAGATCCGGTTAGAATATCGGAAAAGGAAAAAATAAAAATTACAGAAATGTAT
ACTTCAATAAATGGTGAATTATGTAAAATCGATAAGGCTTATTCCGGGGAAATTGTTATT
TTGCAGAATGAGTTTTTGAAGTTAAATAGTGTTCTTGGAGATACAAAGCTATTGCCACAG
AGAGAGAGAATTGAAAATCCCCTCCCTCTGCTGCAAACGACTGTTGAACCGAGCAAACCT
CAACAAAGGGAAATGTTACTTGATGCACTTTTAGAAATCTCCGACAGTGACCCGCTTCTG
CGATATTATGTGGATTCTGCGACACATGAAATCATACTTTCTTTCTTAGGGAAAGTACAA
ATGGAAGTGACTTGTGCTCTGCTGCAAGAAAAGTATCATGTGGAGATAGAAATAAAAGAG
CCTACAGTCATTTATATGGAAAGACCGTTAAAAAAAGCAGAGTATACCATTCACATCGAA
GTTCCACCGAATCCTTTCTGGGCTTCCATTGGTCTATCTGTAGCACCGCTTCCATTAGGG
AGCGGAGTACAGTATGAGAGCTCGGTTTCTCTTGGATACTTAAATCAATCGTTTCAAAAT
GCAGTTATGGAGGGGATACGCTATGGCTGTGAACAAGGATTGTATGGTTGGAATGTGACG
GACTGTAAAATCTGTTTTAAGTATGGCTTATACTATAGCCCTGTTAGTACCCCAGCAGAT
TTTCGGATGCTTGCTCCTATTGTATTGGAACAAGTCTTAAAAAAAGCTGGAACAGAATTG
TTAGAGCCATATCTTAGTTTTAAAATTTATGCGCCACAGGAATATCTTTCACGAGCATAC
AACGATGCTCCTAAATATTGTGCGAACATCGTAGACACTCAATTGAAAAATAATGAGGTC
ATTCTTAGTGGAGAAATCCCTGCTCGGTGTATTCAAAAATATCGTAGTGATTTAACTTTC
TTTACAAATGGACGTAGTGTTTGTTTAACAGAGTTAAAAGGGTACCATGTTACTACCGGT
GAACCTGTTTGCCAGCCCCGTCGTCCAAATAGTCGGATAGATAAAGTACGATATATGTTC
AATAAAATAACTTAG
>106535|ERR3201246|Neisseria_gonorrhoeae||Neisseria_gonorrhoeae:1-1935
ATGGAGGAAAATCACATGAAAATTATTAATATTGGAGTTTTAGCTCATGTTGATGCAGGA
AAAACTACCTTAACAGAAAGCTTATTATATAACAGTGGAGCGATTACAGAATTAGGAAGC
GTGGACAAAGGTACAACGAGGACGGATAATACGCTTTTAGAACGTCAGAGAGGAATTACA
ATTCAGACAGGAATAACCTCTTTTCAGTGGGAAAATACGAAGGTGAACATCATAGACACG
CCAGGACATATGGATTTCTTAGCAGAAGTATATCGTTCATTATCAGTTTTAGATGGGGCA
ATTCTACTGATTTCTGCAAAAGATGGCGTACAAGCACAAACTCGTATATTATTTCATGCA
CTTAGGAAAATGGGGATTCCCACAATCTTTTTTATCAATAAGATTGACCAAAATGGAATT
GATTTATCAACGGTTTATCAGGATATTAAAGAGAAACTTTCTGCCGAAATTGTAATCAAA
CAGAAGGTAGAACTGTATCCTAATATGTGTGTGACGAACTTTACCGAATCTGAACAATGG
GATATGGTAATAGAAGGAAATGATTACCTTTTGGAGAAATATACGTCTGGGAAATTATTG
GAAGCATTAGAACTCGAACAAGAGGAAAGCATAAGATTTCATAATTGTTCCCTGTTCCCT
GTTTATCACGGAAGTGCAAAAAACAATATAGGGATTGATAACCTTATAGAAGTGATTACG
AATAAATTTTATTCATCAACACATCGAGGTCAGTCTGAACTTTGCGGAAAAGTTTTCAAA
ATTGAGTATTCGGAAAAAAGACAGCGTCTTGCATATATACGTCTTTATAGTGGCGTACTG
CATTTGCGAGATCCGGTTAGAATATCGGAAAAGGAAAAAATAAAAATTACAGAAATGTAT
ACTTCAATAAATGGTGAATTATGTAAAATCGATAAGGCTTATTCCGGGGAAATTGTTATT
TTGCAGAATGAGTTTTTGAAGTTAAATAGTGTTCTTGGAGATACAAAGCTATTGCCACAG
AGAGAGAGAATTGAAAATCCCCTCCCTCTGCTGCAAACGACTGTTGAACCGAGCAAACCT
CAACAAAGGGAAATGTTACTTGATGCACTTTTAGAAATCTCCGACAGTGACCCGCTTCTG
CGATATTATGTGGATTCTGCGACACATGAAATCATACTTTCTTTCTTAGGGAAAGTACAA
ATGGAAGTGACTTGTGCTCTGCTGCAAGAAAAGTATCATGTGGAGATAGAAATAAAAGAG
CCTACAGTCATTTATATGGAAAGACCGTTAAAAAAAGCAGAGTATACCATTCACATCGAA
GTTCCACCGAATCCTTTCTGGGCTTCCATTGGTCTATCTGTAGCACCGCTTCCATTAGGG
AGCGGAGTACAGTATGAGAGCTCGGTTTCTCTTGGATACTTAAATCAATCGTTTCAAAAT
GCAGTTATGGAGGGGATACGCTATGGCTGTGAACAAGGATTGTATGGTTGGAATGTGACG
GACTGTAAAATCTGTTTTAAGTATGGCTTATACTATAGCCCTGTTAGTACCCCAGCAGAT
TTTCGGATGCTTGCTCCTATTGTATTGGAACAAGTCTTAAAAAAAGCTGGAACAGAATTG
TTAGAGCCATATCTTAGTTTTAAAATTTATGCGCCACAGGAATATCTTTCACGAGCATAC
AACGATGCTCCTAAATATTGTGCGAACATCGTAGACACTCAATTGAAAAATAATGAGGTC
ATTCTTAGTGGAGAAATCCCTGCTCGGTGTATTCAAAAATATCGTAGTGATTTAACTTTC
TTTACAAATGGACGTAGTGTTTGTTTAACAGAGTTAAAAGGGTACCATGTTACTACCGGT
GAACCTGTTTGCCAGCCCCGTCGTCCAAATAGTCGGATAGATAAAGTACGATATATGTTC
AATAAAATAACTTAG
>106536|ERR3577302|Neisseria_gonorrhoeae||Neisseria_gonorrhoeae:1-1935
ATGGAGGAAAATCACATGAAAATTATTAATATTGGAGTTTTAGCTCATGTTGATGCAGGA
AAAACTACCTTAACAGAAAGCTTATTATATAACAGTGGAGCGATTACAGAATTAGGAAGC
GTGGACAAAGGTACAACGAGGACGGATAATACGCTTTTAGAACGTCAGAGAGGAATTACA
ATTCAGACAGGAATAACCTCTTTTCAGTGGGAAAATACGAAGGTGAACATCATAGACACG
CCAGGACATATGGATTTCTTAGCAGAAGTATATCGTTCATTATCAGTTTTAGATGGGGCA
ATTCTACTGATTTCTGCAAAAGATGGCGTACAAGCACAAACTCGTATATTATTTCATGCA
CTTAGGAAAATGGGGATTCCCACAATCTTTTTTATCAATAAGATTGACCAAAATGGAATT
GATTTATCAACGGTTTATCAGGATATTAAAGAGAAACTTTCTGCCGAAATTGTAATCAAA
CAGAAGGTAGAACTGTATCCTAATATGTGTGTGACGAACTTTACCGAATCTGAACAATGG
GATATGGTAATAGAAGGAAATGATTACCTTTTGGAGAAATATACGTCTGGGAAATTATTG
GAAGCATTAGAACTCGAACAAGAGGAAAGCATAAGATTTCATAATTGTTCCCTGTTCCCT
GTTTATCACGGAAGTGCAAAAAACAATATAGGGATTGATAACCTTATAGAAGTGATTACG
AATAAATTTTATTCATCAACACATCGAGGTCAGTCTGAACTTTGCGGAAAAGTTTTCAAA
ATTGAGTATTCGGAAAAAAGACAGCGTCTTGCATATATACGTCTTTATAGTGGCGTACTG
CATTTGCGAGATCCGGTTAGAATATCGGAAAAGGAAAAAATAAAAATTACAGAAATGTAT
ACTTCAATAAATGGTGAATTATGTAAAATCGATAAGGCTTATTCCGGGGAAATTGTTATT
TTGCAGAATGAGTTTTTGAAGTTAAATAGTGTTCTTGGAGATACAAAGCTATTGCCACAG
AGAGAGAGAATTGAAAATCCCCTCCCTCTGCTGCAAACGACTGTTGAACCGAGCAAACCT
CAACAAAGGGAAATGTTACTTGATGCACTTTTAGAAATCTCCGACAGTGACCCGCTTCTG
CGATATTATGTGGATTCTGCGACACATGAAATCATACTTTCTTTCTTAGGGAAAGTACAA
ATGGAAGTGACTTGTGCTCTGCTGCAAGAAAAGTATCATGTGGAGATAGAAATAAAAGAG
CCTACAGTCATTTATATGGAAAGACCGTTAAAAAAAGCAGAGTATACCATTCACATCGAA
GTTCCACCGAATCCTTTCTGGGCTTCCATTGGTCTATCTGTAGCACCGCTTCCATTAGGG
AGCGGAGTACAGTATGAGAGCTCGGTTTCTCTTGGATACTTAAATCAATCGTTTCAAAAT
GCAGTTATGGAGGGGATACGCTATGGCTGTGAACAAGGATTGTATGGTTGGAATGTGACG
GACTGTAAAATCTGTTTTAAGTATGGCTTATACTATAGCCCTGTTAGTACCCCAGCAGAT
TTTCGGATGCTTGCTCCTATTGTATTGGAACAAGTCTTAAAAAAAGCTGGAACAGAATTG
TTAGAGCCATATCTTAGTTTTAAAATTTATGCGCCACAGGAATATCTTTCACGAGCATAC
AACGATGCTCCTAAATATTGTGCGAACATCGTAGACACTCAATTGAAAAATAATGAGGTC
ATTCTTAGTGGAGAAATCCCTGCTCGGTGTATTCAAAAATATCGTAGTGATTTAACTTTC
TTTACAAATGGACGTAGTGTTTGTTTAACAGAGTTAAAAGGGTACCATGTTACTACCGGT
GAACCTGTTTGCCAGCCCCGTCGTCCAAATAGTCGGATAGATAAAGTACGATATATGTTC
AATAAAATAACTTAG
>106537|ERR3577303|Neisseria_gonorrhoeae||Neisseria_gonorrhoeae:1-1935
ATGGAGGAAAATCACATGAAAATTATTAATATTGGAGTTTTAGCTCATGTTGATGCAGGA
AAAACTACCTTAACAGAAAGCTTATTATATAACAGTGGAGCGATTACAGAATTAGGAAGC
GTGGACAAAGGTACAACGAGGACGGATAATACGCTTTTAGAACGTCAGAGAGGAATTACA
ATTCAGACAGGAATAACCTCTTTTCAGTGGGAAAATACGAAGGTGAACATCATAGACACG
CCAGGACATATGGATTTCTTAGCAGAAGTATATCGTTCATTATCAGTTTTAGATGGGGCA
ATTCTACTGATTTCTGCAAAAGATGGCGTACAAGCACAAACTCGTATATTATTTCATGCA
CTTAGGAAAATGGGGATTCCCACAATCTTTTTTATCAATAAGATTGACCAAAATGGAATT
GATTTATCAACGGTTTATCAGGATATTAAAGAGAAACTTTCTGCCGAAATTGTAATCAAA
CAGAAGGTAGAACTGTATCCTAATATGTGTGTGACGAACTTTACCGAATCTGAACAATGG
GATATGGTAATAGAAGGAAATGATTACCTTTTGGAGAAATATACGTCTGGGAAATTATTG
GAAGCATTAGAACTCGAACAAGAGGAAAGCATAAGATTTCATAATTGTTCCCTGTTCCCT
GTTTATCACGGAAGTGCAAAAAACAATATAGGGATTGATAACCTTATAGAAGTGATTACG
AATAAATTTTATTCATCAACACATCGAGGTCAGTCTGAACTTTGCGGAAAAGTTTTCAAA
ATTGAGTATTCGGAAAAAAGACAGCGTCTTGCATATATACGTCTTTATAGTGGCGTACTG
CATTTGCGAGATCCGGTTAGAATATCGGAAAAGGAAAAAATAAAAATTACAGAAATGTAT
ACTTCAATAAATGGTGAATTATGTAAAATCGATAAGGCTTATTCCGGGGAAATTGTTATT
TTGCAGAATGAGTTTTTGAAGTTAAATAGTGTTCTTGGAGATACAAAGCTATTGCCACAG
AGAGAGAGAATTGAAAATCCCCTCCCTCTGCTGCAAACGACTGTTGAACCGAGCAAACCT
CAACAAAGGGAAATGTTACTTGATGCACTTTTAGAAATCTCCGACAGTGACCCGCTTCTG
CGATATTATGTGGATTCTGCGACACATGAAATCATACTTTCTTTCTTAGGGAAAGTACAA
ATGGAAGTGACTTGTGCTCTGCTGCAAGAAAAGTATCATGTGGAGATAGAAATAAAAGAG
CCTACAGTCATTTATATGGAAAGACCGTTAAAAAAAGCAGAGTATACCATTCACATCGAA
GTTCCACCGAATCCTTTCTGGGCTTCCATTGGTCTATCTGTAGCACCGCTTCCATTAGGG
AGCGGAGTACAGTATGAGAGCTCGGTTTCTCTTGGATACTTAAATCAATCGTTTCAAAAT
GCAGTTATGGAGGGGATACGCTATGGCTGTGAACAAGGATTGTATGGTTGGAATGTGACG
GACTGTAAAATCTGTTTTAAGTATGGCTTATACTATAGCCCTGTTAGTACCCCAGCAGAT
TTTCGGATGCTTGCTCCTATTGTATTGGAACAAGTCTTAAAAAAAGCTGGAACAGAATTG
TTAGAGCCATATCTTAGTTTTAAAATTTATGCGCCACAGGAATATCTTTCACGAGCATAC
AACGATGCTCCTAAATATTGTGCGAACATCGTAGACACTCAATTGAAAAATAATGAGGTC
ATTCTTAGTGGAGAAATCCCTGCTCGGTGTATTCAAAAATATCGTAGTGATTTAACTTTC
TTTACAAATGGACGTAGTGTTTGTTTAACAGAGTTAAAAGGGTACCATGTTACTACCGGT
GAACCTGTTTGCCAGCCCCGTCGTCCAAATAGTCGGATAGATAAAGTACGATATATGTTC
AATAAAATAACTTAG
>106540|ERR3577396|Neisseria_gonorrhoeae||Neisseria_gonorrhoeae:1-1935
ATGGAGGAAAATCACATGAAAATTATTAATATTGGAGTTTTAGCTCATGTTGATGCAGGA
AAAACTACCTTAACAGAAAGCTTATTATATAACAGTGGAGCGATTACAGAATTAGGAAGC
GTGGACAAAGGTACAACGAGGACGGATAATACGCTTTTAGAACGTCAGAGAGGAATTACA
ATTCAGACAGGAATAACCTCTTTTCAGTGGGAAAATACGAAGGTGAACATCATAGACACG
CCAGGACATATGGATTTCTTAGCAGAAGTATATCGTTCATTATCAGTTTTAGATGGGGCA
ATTCTACTGATTTCTGCAAAAGATGGCGTACAAGCACAAACTCGTATATTATTTCATGCA
CTTAGGAAAATGGGGATTCCCACAATCTTTTTTATCAATAAGATTGACCAAAATGGAATT
GATTTATCAACGGTTTATCAGGATATTAAAGAGAAACTTTCTGCCGAAATTGTAATCAAA
CAGAAGGTAGAACTGTATCCTAATATGTGTGTGACGAACTTTACCGAATCTGAACAATGG
GATATGGTAATAGAAGGAAATGATTACCTTTTGGAGAAATATACGTCTGGGAAATTATTG
GAAGCATTAGAACTCGAACAAGAGGAAAGCATAAGATTTCATAATTGTTCCCTGTTCCCT
GTTTATCACGGAAGTGCAAAAAACAATATAGGGATTGATAACCTTATAGAAGTGATTACG
AATAAATTTTATTCATCAACACATCGAGGTCAGTCTGAACTTTGCGGAAAAGTTTTCAAA
ATTGAGTATTCGGAAAAAAGACAGCGTCTTGCATATATACGTCTTTATAGTGGCGTACTG
CATTTGCGAGATCCGGTTAGAATATCGGAAAAGGAAAAAATAAAAATTACAGAAATGTAT
ACTTCAATAAATGGTGAATTATGTAAAATCGATAAGGCTTATTCCGGGGAAATTGTTATT
TTGCAGAATGAGTTTTTGAAGTTAAATAGTGTTCTTGGAGATACAAAGCTATTGCCACAG
AGAGAGAGAATTGAAAATCCCCTCCCTCTGCTGCAAACGACTGTTGAACCGAGCAAACCT
CAACAAAGGGAAATGTTACTTGATGCACTTTTAGAAATCTCCGACAGTGACCCGCTTCTG
CGATATTATGTGGATTCTGCGACACATGAAATCATACTTTCTTTCTTAGGGAAAGTACAA
ATGGAAGTGACTTGTGCTCTGCTGCAAGAAAAGTATCATGTGGAGATAGAAATAAAAGAG
CCTACAGTCATTTATATGGAAAGACCGTTAAAAAAAGCAGAGTATACCATTCACATCGAA
GTTCCACCGAATCCTTTCTGGGCTTCCATTGGTCTATCTGTAGCACCGCTTCCATTAGGG
AGCGGAGTACAGTATGAGAGCTCGGTTTCTCTTGGATACTTAAATCAATCGTTTCAAAAT
GCAGTTATGGAGGGGATACGCTATGGCTGTGAACAAGGATTGTATGGTTGGAATGTGACG
GACTGTAAAATCTGTTTTAAGTATGGCTTATACTATAGCCCTGTTAGTACCCCAGCAGAT
TTTCGGATGCTTGCTCCTATTGTATTGGAACAAGTCTTAAAAAAAGCTGGAACAGAATTG
TTAGAGCCATATCTTAGTTTTAAAATTTATGCGCCACAGGAATATCTTTCACGAGCATAC
AACGATGCTCCTAAATATTGTGCGAACATCGTAGACACTCAATTGAAAAATAATGAGGTC
ATTCTTAGTGGAGAAATCCCTGCTCGGTGTATTCAAAAATATCGTAGTGATTTAACTTTC
TTTACAAATGGACGTAGTGTTTGTTTAACAGAGTTAAAAGGGTACCATGTTACTACCGGT
GAACCTGTTTGCCAGCCCCGTCGTCCAAATAGTCGGATAGATAAAGTACGATATATGTTC
AATAAAATAACTTAG
>106541|ERR3577415|Neisseria_gonorrhoeae||Neisseria_gonorrhoeae:1-1935
ATGGAGGAAAATCACATGAAAATTATTAATATTGGAGTTTTAGCTCATGTTGATGCAGGA
AAAACTACCTTAACAGAAAGCTTATTATATAACAGTGGAGCGATTACAGAATTAGGAAGC
GTGGACAAAGGTACAACGAGGACGGATAATACGCTTTTAGAACGTCAGAGAGGAATTACA
ATTCAGACAGGAATAACCTCTTTTCAGTGGGAAAATACGAAGGTGAACATCATAGACACG
CCAGGACATATGGATTTCTTAGCAGAAGTATATCGTTCATTATCAGTTTTAGATGGGGCA
ATTCTACTGATTTCTGCAAAAGATGGCGTACAAGCACAAACTCGTATATTATTTCATGCA
CTTAGGAAAATGGGGATTCCCACAATCTTTTTTATCAATAAGATTGACCAAAATGGAATT
GATTTATCAACGGTTTATCAGGATATTAAAGAGAAACTTTCTGCCGAAATTGTAATCAAA
CAGAAGGTAGAACTGTATCCTAATATGTGTGTGACGAACTTTACCGAATCTGAACAATGG
GATATGGTAATAGAAGGAAATGATTACCTTTTGGAGAAATATACGTCTGGGAAATTATTG
GAAGCATTAGAACTCGAACAAGAGGAAAGCATAAGATTTCATAATTGTTCCCTGTTCCCT
GTTTATCACGGAAGTGCAAAAAACAATATAGGGATTGATAACCTTATAGAAGTGATTACG
AATAAATTTTATTCATCAACACATCGAGGTCAGTCTGAACTTTGCGGAAAAGTTTTCAAA
ATTGAGTATTCGGAAAAAAGACAGCGTCTTGCATATATACGTCTTTATAGTGGCGTACTG
CATTTGCGAGATCCGGTTAGAATATCGGAAAAGGAAAAAATAAAAATTACAGAAATGTAT
ACTTCAATAAATGGTGAATTATGTAAAATCGATAAGGCTTATTCCGGGGAAATTGTTATT
TTGCAGAATGAGTTTTTGAAGTTAAATAGTGTTCTTGGAGATACAAAGCTATTGCCACAG
AGAGAGAGAATTGAAAATCCCCTCCCTCTGCTGCAAACGACTGTTGAACCGAGCAAACCT
CAACAAAGGGAAATGTTACTTGATGCACTTTTAGAAATCTCCGACAGTGACCCGCTTCTG
CGATATTATGTGGATTCTGCGACACATGAAATCATACTTTCTTTCTTAGGGAAAGTACAA
ATGGAAGTGACTTGTGCTCTGCTGCAAGAAAAGTATCATGTGGAGATAGAAATAAAAGAG
CCTACAGTCATTTATATGGAAAGACCGTTAAAAAAAGCAGAGTATACCATTCACATCGAA
GTTCCACCGAATCCTTTCTGGGCTTCCATTGGTCTATCTGTAGCACCGCTTCCATTAGGG
AGCGGAGTACAGTATGAGAGCTCGGTTTCTCTTGGATACTTAAATCAATCGTTTCAAAAT
GCAGTTATGGAGGGGATACGCTATGGCTGTGAACAAGGATTGTATGGTTGGAATGTGACG
GACTGTAAAATCTGTTTTAAGTATGGCTTATACTATAGCCCTGTTAGTACCCCAGCAGAT
TTTCGGATGCTTGCTCCTATTGTATTGGAACAAGTCTTAAAAAAAGCTGGAACAGAATTG
TTAGAGCCATATCTTAGTTTTAAAATTTATGCGCCACAGGAATATCTTTCACGAGCATAC
AACGATGCTCCTAAATATTGTGCGAACATCGTAGACACTCAATTGAAAAATAATGAGGTC
ATTCTTAGTGGAGAAATCCCTGCTCGGTGTATTCAAAAATATCGTAGTGATTTAACTTTC
TTTACAAATGGACGTAGTGTTTGTTTAACAGAGTTAAAAGGGTACCATGTTACTACCGGT
GAACCTGTTTGCCAGCCCCGTCGTCCAAATAGTCGGATAGATAAAGTACGATATATGTTC
AATAAAATAACTTAG
>106542|ERR3577420|Neisseria_gonorrhoeae||Neisseria_gonorrhoeae:1-1935
ATGGAGGAAAATCACATGAAAATTATTAATATTGGAGTTTTAGCTCATGTTGATGCAGGA
AAAACTACCTTAACAGAAAGCTTATTATATAACAGTGGAGCGATTACAGAATTAGGAAGC
GTGGACAAAGGTACAACGAGGACGGATAATACGCTTTTAGAACGTCAGAGAGGAATTACA
ATTCAGACAGGAATAACCTCTTTTCAGTGGGAAAATACGAAGGTGAACATCATAGACACG
CCAGGACATATGGATTTCTTAGCAGAAGTATATCGTTCATTATCAGTTTTAGATGGGGCA
ATTCTACTGATTTCTGCAAAAGATGGCGTACAAGCACAAACTCGTATATTATTTCATGCA
CTTAGGAAAATGGGGATTCCCACAATCTTTTTTATCAATAAGATTGACCAAAATGGAATT
GATTTATCAACGGTTTATCAGGATATTAAAGAGAAACTTTCTGCCGAAATTGTAATCAAA
CAGAAGGTAGAACTGTATCCTAATATGTGTGTGACGAACTTTACCGAATCTGAACAATGG
GATATGGTAATAGAAGGAAATGATTACCTTTTGGAGAAATATACGTCTGGGAAATTATTG
GAAGCATTAGAACTCGAACAAGAGGAAAGCATAAGATTTCATAATTGTTCCCTGTTCCCT
GTTTATCACGGAAGTGCAAAAAACAATATAGGGATTGATAACCTTATAGAAGTGATTACG
AATAAATTTTATTCATCAACACATCGAGGTCAGTCTGAACTTTGCGGAAAAGTTTTCAAA
ATTGAGTATTCGGAAAAAAGACAGCGTCTTGCATATATACGTCTTTATAGTGGCGTACTG
CATTTGCGAGATCCGGTTAGAATATCGGAAAAGGAAAAAATAAAAATTACAGAAATGTAT
ACTTCAATAAATGGTGAATTATGTAAAATCGATAAGGCTTATTCCGGGGAAATTGTTATT
TTGCAGAATGAGTTTTTGAAGTTAAATAGTGTTCTTGGAGATACAAAGCTATTGCCACAG
AGAGAGAGAATTGAAAATCCCCTCCCTCTGCTGCAAACGACTGTTGAACCGAGCAAACCT
CAACAAAGGGAAATGTTACTTGATGCACTTTTAGAAATCTCCGACAGTGACCCGCTTCTG
CGATATTATGTGGATTCTGCGACACATGAAATCATACTTTCTTTCTTAGGGAAAGTACAA
ATGGAAGTGACTTGTGCTCTGCTGCAAGAAAAGTATCATGTGGAGATAGAAATAAAAGAG
CCTACAGTCATTTATATGGAAAGACCGTTAAAAAAAGCAGAGTATACCATTCACATCGAA
GTTCCACCGAATCCTTTCTGGGCTTCCATTGGTCTATCTGTAGCACCGCTTCCATTAGGG
AGCGGAGTACAGTATGAGAGCTCGGTTTCTCTTGGATACTTAAATCAATCGTTTCAAAAT
GCAGTTATGGAGGGGATACGCTATGGCTGTGAACAAGGATTGTATGGTTGGAATGTGACG
GACTGTAAAATCTGTTTTAAGTATGGCTTATACTATAGCCCTGTTAGTACCCCAGCAGAT
TTTCGGATGCTTGCTCCTATTGTATTGGAACAAGTCTTAAAAAAAGCTGGAACAGAATTG
TTAGAGCCATATCTTAGTTTTAAAATTTATGCGCCACAGGAATATCTTTCACGAGCATAC
AACGATGCTCCTAAATATTGTGCGAACATCGTAGACACTCAATTGAAAAATAATGAGGTC
ATTCTTAGTGGAGAAATCCCTGCTCGGTGTATTCAAAAATATCGTAGTGATTTAACTTTC
TTTACAAATGGACGTAGTGTTTGTTTAACAGAGTTAAAAGGGTACCATGTTACTACCGGT
GAACCTGTTTGCCAGCCCCGTCGTCCAAATAGTCGGATAGATAAAGTACGATATATGTTC
AATAAAATAACTTAG
>106543|ERR3577429|Neisseria_gonorrhoeae||Neisseria_gonorrhoeae:1-1935
ATGGAGGAAAATCACATGAAAATTATTAATATTGGAGTTTTAGCTCATGTTGATGCAGGA
AAAACTACCTTAACAGAAAGCTTATTATATAACAGTGGAGCGATTACAGAATTAGGAAGC
GTGGACAAAGGTACAACGAGGACGGATAATACGCTTTTAGAACGTCAGAGAGGAATTACA
ATTCAGACAGGAATAACCTCTTTTCAGTGGGAAAATACGAAGGTGAACATCATAGACACG
CCAGGACATATGGATTTCTTAGCAGAAGTATATCGTTCATTATCAGTTTTAGATGGGGCA
ATTCTACTGATTTCTGCAAAAGATGGCGTACAAGCACAAACTCGTATATTATTTCATGCA
CTTAGGAAAATGGGGATTCCCACAATCTTTTTTATCAATAAGATTGACCAAAATGGAATT
GATTTATCAACGGTTTATCAGGATATTAAAGAGAAACTTTCTGCCGAAATTGTAATCAAA
CAGAAGGTAGAACTGTATCCTAATATGTGTGTGACGAACTTTACCGAATCTGAACAATGG
GATATGGTAATAGAAGGAAATGATTACCTTTTGGAGAAATATACGTCTGGGAAATTATTG
GAAGCATTAGAACTCGAACAAGAGGAAAGCATAAGATTTCATAATTGTTCCCTGTTCCCT
GTTTATCACGGAAGTGCAAAAAACAATATAGGGATTGATAACCTTATAGAAGTGATTACG
AATAAATTTTATTCATCAACACATCGAGGTCAGTCTGAACTTTGCGGAAAAGTTTTCAAA
ATTGAGTATTCGGAAAAAAGACAGCGTCTTGCATATATACGTCTTTATAGTGGCGTACTG
CATTTGCGAGATCCGGTTAGAATATCGGAAAAGGAAAAAATAAAAATTACAGAAATGTAT
ACTTCAATAAATGGTGAATTATGTAAAATCGATAAGGCTTATTCCGGGGAAATTGTTATT
TTGCAGAATGAGTTTTTGAAGTTAAATAGTGTTCTTGGAGATACAAAGCTATTGCCACAG
AGAGAGAGAATTGAAAATCCCCTCCCTCTGCTGCAAACGACTGTTGAACCGAGCAAACCT
CAACAAAGGGAAATGTTACTTGATGCACTTTTAGAAATCTCCGACAGTGACCCGCTTCTG
CGATATTATGTGGATTCTGCGACACATGAAATCATACTTTCTTTCTTAGGGAAAGTACAA
ATGGAAGTGACTTGTGCTCTGCTGCAAGAAAAGTATCATGTGGAGATAGAAATAAAAGAG
CCTACAGTCATTTATATGGAAAGACCGTTAAAAAAAGCAGAGTATACCATTCACATCGAA
GTTCCACCGAATCCTTTCTGGGCTTCCATTGGTCTATCTGTAGCACCGCTTCCATTAGGG
AGCGGAGTACAGTATGAGAGCTCGGTTTCTCTTGGATACTTAAATCAATCGTTTCAAAAT
GCAGTTATGGAGGGGATACGCTATGGCTGTGAACAAGGATTGTATGGTTGGAATGTGACG
GACTGTAAAATCTGTTTTAAGTATGGCTTATACTATAGCCCTGTTAGTACCCCAGCAGAT
TTTCGGATGCTTGCTCCTATTGTATTGGAACAAGTCTTAAAAAAAGCTGGAACAGAATTG
TTAGAGCCATATCTTAGTTTTAAAATTTATGCGCCACAGGAATATCTTTCACGAGCATAC
AACGATGCTCCTAAATATTGTGCGAACATCGTAGACACTCAATTGAAAAATAATGAGGTC
ATTCTTAGTGGAGAAATCCCTGCTCGGTGTATTCAAAAATATCGTAGTGATTTAACTTTC
TTTACAAATGGACGTAGTGTTTGTTTAACAGAGTTAAAAGGGTACCATGTTACTACCGGT
GAACCTGTTTGCCAGCCCCGTCGTCCAAATAGTCGGATAGATAAAGTACGATATATGTTC
AATAAAATAACTTAG
>106544|ERR3577454|Neisseria_gonorrhoeae||Neisseria_gonorrhoeae:1-1935
ATGGAGGAAAATCACATGAAAATTATTAATATTGGAGTTTTAGCTCATGTTGATGCAGGA
AAAACTACCTTAACAGAAAGCTTATTATATAACAGTGGAGCGATTACAGAATTAGGAAGC
GTGGACAAAGGTACAACGAGGACGGATAATACGCTTTTAGAACGTCAGAGAGGAATTACA
ATTCAGACAGGAATAACCTCTTTTCAGTGGGAAAATACGAAGGTGAACATCATAGACACG
CCAGGACATATGGATTTCTTAGCAGAAGTATATCGTTCATTATCAGTTTTAGATGGGGCA
ATTCTACTGATTTCTGCAAAAGATGGCGTACAAGCACAAACTCGTATATTATTTCATGCA
CTTAGGAAAATGGGGATTCCCACAATCTTTTTTATCAATAAGATTGACCAAAATGGAATT
GATTTATCAACGGTTTATCAGGATATTAAAGAGAAACTTTCTGCCGAAATTGTAATCAAA
CAGAAGGTAGAACTGTATCCTAATATGTGTGTGACGAACTTTACCGAATCTGAACAATGG
GATATGGTAATAGAAGGAAATGATTACCTTTTGGAGAAATATACGTCTGGGAAATTATTG
GAAGCATTAGAACTCGAACAAGAGGAAAGCATAAGATTTCATAATTGTTCCCTGTTCCCT
GTTTATCACGGAAGTGCAAAAAACAATATAGGGATTGATAACCTTATAGAAGTGATTACG
AATAAATTTTATTCATCAACACATCGAGGTCAGTCTGAACTTTGCGGAAAAGTTTTCAAA
ATTGAGTATTCGGAAAAAAGACAGCGTCTTGCATATATACGTCTTTATAGTGGCGTACTG
CATTTGCGAGATCCGGTTAGAATATCGGAAAAGGAAAAAATAAAAATTACAGAAATGTAT
ACTTCAATAAATGGTGAATTATGTAAAATCGATAAGGCTTATTCCGGGGAAATTGTTATT
TTGCAGAATGAGTTTTTGAAGTTAAATAGTGTTCTTGGAGATACAAAGCTATTGCCACAG
AGAGAGAGAATTGAAAATCCCCTCCCTCTGCTGCAAACGACTGTTGAACCGAGCAAACCT
CAACAAAGGGAAATGTTACTTGATGCACTTTTAGAAATCTCCGACAGTGACCCGCTTCTG
CGATATTATGTGGATTCTGCGACACATGAAATCATACTTTCTTTCTTAGGGAAAGTACAA
ATGGAAGTGACTTGTGCTCTGCTGCAAGAAAAGTATCATGTGGAGATAGAAATAAAAGAG
CCTACAGTCATTTATATGGAAAGACCGTTAAAAAAAGCAGAGTATACCATTCACATCGAA
GTTCCACCGAATCCTTTCTGGGCTTCCATTGGTCTATCTGTAGCACCGCTTCCATTAGGG
AGCGGAGTACAGTATGAGAGCTCGGTTTCTCTTGGATACTTAAATCAATCGTTTCAAAAT
GCAGTTATGGAGGGGATACGCTATGGCTGTGAACAAGGATTGTATGGTTGGAATGTGACG
GACTGTAAAATCTGTTTTAAGTATGGCTTATACTATAGCCCTGTTAGTACCCCAGCAGAT
TTTCGGATGCTTGCTCCTATTGTATTGGAACAAGTCTTAAAAAAAGCTGGAACAGAATTG
TTAGAGCCATATCTTAGTTTTAAAATTTATGCGCCACAGGAATATCTTTCACGAGCATAC
AACGATGCTCCTAAATATTGTGCGAACATCGTAGACACTCAATTGAAAAATAATGAGGTC
ATTCTTAGTGGAGAAATCCCTGCTCGGTGTATTCAAAAATATCGTAGTGATTTAACTTTC
TTTACAAATGGACGTAGTGTTTGTTTAACAGAGTTAAAAGGGTACCATGTTACTACCGGT
GAACCTGTTTGCCAGCCCCGTCGTCCAAATAGTCGGATAGATAAAGTACGATATATGTTC
AATAAAATAACTTAG
>106545|ERR3577485|Neisseria_gonorrhoeae||Neisseria_gonorrhoeae:1-1935
ATGGAGGAAAATCACATGAAAATTATTAATATTGGAGTTTTAGCTCATGTTGATGCAGGA
AAAACTACCTTAACAGAAAGCTTATTATATAACAGTGGAGCGATTACAGAATTAGGAAGC
GTGGACAAAGGTACAACGAGGACGGATAATACGCTTTTAGAACGTCAGAGAGGAATTACA
ATTCAGACAGGAATAACCTCTTTTCAGTGGGAAAATACGAAGGTGAACATCATAGACACG
CCAGGACATATGGATTTCTTAGCAGAAGTATATCGTTCATTATCAGTTTTAGATGGGGCA
ATTCTACTGATTTCTGCAAAAGATGGCGTACAAGCACAAACTCGTATATTATTTCATGCA
CTTAGGAAAATGGGGATTCCCACAATCTTTTTTATCAATAAGATTGACCAAAATGGAATT
GATTTATCAACGGTTTATCAGGATATTAAAGAGAAACTTTCTGCCGAAATTGTAATCAAA
CAGAAGGTAGAACTGTATCCTAATATGTGTGTGACGAACTTTACCGAATCTGAACAATGG
GATATGGTAATAGAAGGAAATGATTACCTTTTGGAGAAATATACGTCTGGGAAATTATTG
GAAGCATTAGAACTCGAACAAGAGGAAAGCATAAGATTTCATAATTGTTCCCTGTTCCCT
GTTTATCACGGAAGTGCAAAAAACAATATAGGGATTGATAACCTTATAGAAGTGATTACG
AATAAATTTTATTCATCAACACATCGAGGTCAGTCTGAACTTTGCGGAAAAGTTTTCAAA
ATTGAGTATTCGGAAAAAAGACAGCGTCTTGCATATATACGTCTTTATAGTGGCGTACTG
CATTTGCGAGATCCGGTTAGAATATCGGAAAAGGAAAAAATAAAAATTACAGAAATGTAT
ACTTCAATAAATGGTGAATTATGTAAAATCGATAAGGCTTATTCCGGGGAAATTGTTATT
TTGCAGAATGAGTTTTTGAAGTTAAATAGTGTTCTTGGAGATACAAAGCTATTGCCACAG
AGAGAGAGAATTGAAAATCCCCTCCCTCTGCTGCAAACGACTGTTGAACCGAGCAAACCT
CAACAAAGGGAAATGTTACTTGATGCACTTTTAGAAATCTCCGACAGTGACCCGCTTCTG
CGATATTATGTGGATTCTGCGACACATGAAATCATACTTTCTTTCTTAGGGAAAGTACAA
ATGGAAGTGACTTGTGCTCTGCTGCAAGAAAAGTATCATGTGGAGATAGAAATAAAAGAG
CCTACAGTCATTTATATGGAAAGACCGTTAAAAAAAGCAGAGTATACCATTCACATCGAA
GTTCCACCGAATCCTTTCTGGGCTTCCATTGGTCTATCTGTAGCACCGCTTCCATTAGGG
AGCGGAGTACAGTATGAGAGCTCGGTTTCTCTTGGATACTTAAATCAATCGTTTCAAAAT
GCAGTTATGGAGGGGATACGCTATGGCTGTGAACAAGGATTGTATGGTTGGAATGTGACG
GACTGTAAAATCTGTTTTAAGTATGGCTTATACTATAGCCCTGTTAGTACCCCAGCAGAT
TTTCGGATGCTTGCTCCTATTGTATTGGAACAAGTCTTAAAAAAAGCTGGAACAGAATTG
TTAGAGCCATATCTTAGTTTTAAAATTTATGCGCCACAGGAATATCTTTCACGAGCATAC
AACGATGCTCCTAAATATTGTGCGAACATCGTAGACACTCAATTGAAAAATAATGAGGTC
ATTCTTAGTGGAGAAATCCCTGCTCGGTGTATTCAAAAATATCGTAGTGATTTAACTTTC
TTTACAAATGGACGTAGTGTTTGTTTAACAGAGTTAAAAGGGTACCATGTTACTACCGGT
GAACCTGTTTGCCAGCCCCGTCGTCCAAATAGTCGGATAGATAAAGTACGATATATGTTC
AATAAAATAACTTAG
>106548|ERR3577518|Neisseria_gonorrhoeae||Neisseria_gonorrhoeae:1-1935
ATGGAGGAAAATCACATGAAAATTATTAATATTGGAGTTTTAGCTCATGTTGATGCAGGA
AAAACTACCTTAACAGAAAGCTTATTATATAACAGTGGAGCGATTACAGAATTAGGAAGC
GTGGACAAAGGTACAACGAGGACGGATAATACGCTTTTAGAACGTCAGAGAGGAATTACA
ATTCAGACAGGAATAACCTCTTTTCAGTGGGAAAATACGAAGGTGAACATCATAGACACG
CCAGGACATATGGATTTCTTAGCAGAAGTATATCGTTCATTATCAGTTTTAGATGGGGCA
ATTCTACTGATTTCTGCAAAAGATGGCGTACAAGCACAAACTCGTATATTATTTCATGCA
CTTAGGAAAATGGGGATTCCCACAATCTTTTTTATCAATAAGATTGACCAAAATGGAATT
GATTTATCAACGGTTTATCAGGATATTAAAGAGAAACTTTCTGCCGAAATTGTAATCAAA
CAGAAGGTAGAACTGTATCCTAATATGTGTGTGACGAACTTTACCGAATCTGAACAATGG
GATATGGTAATAGAAGGAAATGATTACCTTTTGGAGAAATATACGTCTGGGAAATTATTG
GAAGCATTAGAACTCGAACAAGAGGAAAGCATAAGATTTCATAATTGTTCCCTGTTCCCT
GTTTATCACGGAAGTGCAAAAAACAATATAGGGATTGATAACCTTATAGAAGTGATTACG
AATAAATTTTATTCATCAACACATCGAGGTCAGTCTGAACTTTGCGGAAAAGTTTTCAAA
ATTGAGTATTCGGAAAAAAGACAGCGTCTTGCATATATACGTCTTTATAGTGGCGTACTG
CATTTGCGAGATCCGGTTAGAATATCGGAAAAGGAAAAAATAAAAATTACAGAAATGTAT
ACTTCAATAAATGGTGAATTATGTAAAATCGATAAGGCTTATTCCGGGGAAATTGTTATT
TTGCAGAATGAGTTTTTGAAGTTAAATAGTGTTCTTGGAGATACAAAGCTATTGCCACAG
AGAGAGAGAATTGAAAATCCCCTCCCTCTGCTGCAAACGACTGTTGAACCGAGCAAACCT
CAACAAAGGGAAATGTTACTTGATGCACTTTTAGAAATCTCCGACAGTGACCCGCTTCTG
CGATATTATGTGGATTCTGCGACACATGAAATCATACTTTCTTTCTTAGGGAAAGTACAA
ATGGAAGTGACTTGTGCTCTGCTGCAAGAAAAGTATCATGTGGAGATAGAAATAAAAGAG
CCTACAGTCATTTATATGGAAAGACCGTTAAAAAAAGCAGAGTATACCATTCACATCGAA
GTTCCACCGAATCCTTTCTGGGCTTCCATTGGTCTATCTGTAGCACCGCTTCCATTAGGG
AGCGGAGTACAGTATGAGAGCTCGGTTTCTCTTGGATACTTAAATCAATCGTTTCAAAAT
GCAGTTATGGAGGGGATACGCTATGGCTGTGAACAAGGATTGTATGGTTGGAATGTGACG
GACTGTAAAATCTGTTTTAAGTATGGCTTATACTATAGCCCTGTTAGTACCCCAGCAGAT
TTTCGGATGCTTGCTCCTATTGTATTGGAACAAGTCTTAAAAAAAGCTGGAACAGAATTG
TTAGAGCCATATCTTAGTTTTAAAATTTATGCGCCACAGGAATATCTTTCACGAGCATAC
AACGATGCTCCTAAATATTGTGCGAACATCGTAGACACTCAATTGAAAAATAATGAGGTC
ATTCTTAGTGGAGAAATCCCTGCTCGGTGTATTCAAAAATATCGTAGTGATTTAACTTTC
TTTACAAATGGACGTAGTGTTTGTTTAACAGAGTTAAAAGGGTACCATGTTACTACCGGT
GAACCTGTTTGCCAGCCCCGTCGTCCAAATAGTCGGATAGATAAAGTACGATATATGTTC
AATAAAATAACTTAG
>106550|ERR3577563|Neisseria_gonorrhoeae||Neisseria_gonorrhoeae:1-1935
ATGGAGGAAAATCACATGAAAATTATTAATATTGGAGTTTTAGCTCATGTTGATGCAGGA
AAAACTACCTTAACAGAAAGCTTATTATATAACAGTGGAGCGATTACAGAATTAGGAAGC
GTGGACAAAGGTACAACGAGGACGGATAATACGCTTTTAGAACGTCAGAGAGGAATTACA
ATTCAGACAGGAATAACCTCTTTTCAGTGGGAAAATACGAAGGTGAACATCATAGACACG
CCAGGACATATGGATTTCTTAGCAGAAGTATATCGTTCATTATCAGTTTTAGATGGGGCA
ATTCTACTGATTTCTGCAAAAGATGGCGTACAAGCACAAACTCGTATATTATTTCATGCA
CTTAGGAAAATGGGGATTCCCACAATCTTTTTTATCAATAAGATTGACCAAAATGGAATT
GATTTATCAACGGTTTATCAGGATATTAAAGAGAAACTTTCTGCCGAAATTGTAATCAAA
CAGAAGGTAGAACTGTATCCTAATATGTGTGTGACGAACTTTACCGAATCTGAACAATGG
GATATGGTAATAGAAGGAAATGATTACCTTTTGGAGAAATATACGTCTGGGAAATTATTG
GAAGCATTAGAACTCGAACAAGAGGAAAGCATAAGATTTCATAATTGTTCCCTGTTCCCT
GTTTATCACGGAAGTGCAAAAAACAATATAGGGATTGATAACCTTATAGAAGTGATTACG
AATAAATTTTATTCATCAACACATCGAGGTCAGTCTGAACTTTGCGGAAAAGTTTTCAAA
ATTGAGTATTCGGAAAAAAGACAGCGTCTTGCATATATACGTCTTTATAGTGGCGTACTG
CATTTGCGAGATCCGGTTAGAATATCGGAAAAGGAAAAAATAAAAATTACAGAAATGTAT
ACTTCAATAAATGGTGAATTATGTAAAATCGATAAGGCTTATTCCGGGGAAATTGTTATT
TTGCAGAATGAGTTTTTGAAGTTAAATAGTGTTCTTGGAGATACAAAGCTATTGCCACAG
AGAGAGAGAATTGAAAATCCCCTCCCTCTGCTGCAAACGACTGTTGAACCGAGCAAACCT
CAACAAAGGGAAATGTTACTTGATGCACTTTTAGAAATCTCCGACAGTGACCCGCTTCTG
CGATATTATGTGGATTCTGCGACACATGAAATCATACTTTCTTTCTTAGGGAAAGTACAA
ATGGAAGTGACTTGTGCTCTGCTGCAAGAAAAGTATCATGTGGAGATAGAAATAAAAGAG
CCTACAGTCATTTATATGGAAAGACCGTTAAAAAAAGCAGAGTATACCATTCACATCGAA
GTTCCACCGAATCCTTTCTGGGCTTCCATTGGTCTATCTGTAGCACCGCTTCCATTAGGG
AGCGGAGTACAGTATGAGAGCTCGGTTTCTCTTGGATACTTAAATCAATCGTTTCAAAAT
GCAGTTATGGAGGGGATACGCTATGGCTGTGAACAAGGATTGTATGGTTGGAATGTGACG
GACTGTAAAATCTGTTTTAAGTATGGCTTATACTATAGCCCTGTTAGTACCCCAGCAGAT
TTTCGGATGCTTGCTCCTATTGTATTGGAACAAGTCTTAAAAAAAGCTGGAACAGAATTG
TTAGAGCCATATCTTAGTTTTAAAATTTATGCGCCACAGGAATATCTTTCACGAGCATAC
AACGATGCTCCTAAATATTGTGCGAACATCGTAGACACTCAATTGAAAAATAATGAGGTC
ATTCTTAGTGGAGAAATCCCTGCTCGGTGTATTCAAAAATATCGTAGTGATTTAACTTTC
TTTACAAATGGACGTAGTGTTTGTTTAACAGAGTTAAAAGGGTACCATGTTACTACCGGT
GAACCTGTTTGCCAGCCCCGTCGTCCAAATAGTCGGATAGATAAAGTACGATATATGTTC
AATAAAATAACTTAG
>106552|ERR3577615|Neisseria_gonorrhoeae||Neisseria_gonorrhoeae:1-1935
ATGGAGGAAAATCACATGAAAATTATTAATATTGGAGTTTTAGCTCATGTTGATGCAGGA
AAAACTACCTTAACAGAAAGCTTATTATATAACAGTGGAGCGATTACAGAATTAGGAAGC
GTGGACAAAGGTACAACGAGGACGGATAATACGCTTTTAGAACGTCAGAGAGGAATTACA
ATTCAGACAGGAATAACCTCTTTTCAGTGGGAAAATACGAAGGTGAACATCATAGACACG
CCAGGACATATGGATTTCTTAGCAGAAGTATATCGTTCATTATCAGTTTTAGATGGGGCA
ATTCTACTGATTTCTGCAAAAGATGGCGTACAAGCACAAACTCGTATATTATTTCATGCA
CTTAGGAAAATGGGGATTCCCACAATCTTTTTTATCAATAAGATTGACCAAAATGGAATT
GATTTATCAACGGTTTATCAGGATATTAAAGAGAAACTTTCTGCCGAAATTGTAATCAAA
CAGAAGGTAGAACTGTATCCTAATATGTGTGTGACGAACTTTACCGAATCTGAACAATGG
GATATGGTAATAGAAGGAAATGATTACCTTTTGGAGAAATATACGTCTGGGAAATTATTG
GAAGCATTAGAACTCGAACAAGAGGAAAGCATAAGATTTCATAATTGTTCCCTGTTCCCT
GTTTATCACGGAAGTGCAAAAAACAATATAGGGATTGATAACCTTATAGAAGTGATTACG
AATAAATTTTATTCATCAACACATCGAGGTCAGTCTGAACTTTGCGGAAAAGTTTTCAAA
ATTGAGTATTCGGAAAAAAGACAGCGTCTTGCATATATACGTCTTTATAGTGGCGTACTG
CATTTGCGAGATCCGGTTAGAATATCGGAAAAGGAAAAAATAAAAATTACAGAAATGTAT
ACTTCAATAAATGGTGAATTATGTAAAATCGATAAGGCTTATTCCGGGGAAATTGTTATT
TTGCAGAATGAGTTTTTGAAGTTAAATAGTGTTCTTGGAGATACAAAGCTATTGCCACAG
AGAGAGAGAATTGAAAATCCCCTCCCTCTGCTGCAAACGACTGTTGAACCGAGCAAACCT
CAACAAAGGGAAATGTTACTTGATGCACTTTTAGAAATCTCCGACAGTGACCCGCTTCTG
CGATATTATGTGGATTCTGCGACACATGAAATCATACTTTCTTTCTTAGGGAAAGTACAA
ATGGAAGTGACTTGTGCTCTGCTGCAAGAAAAGTATCATGTGGAGATAGAAATAAAAGAG
CCTACAGTCATTTATATGGAAAGACCGTTAAAAAAAGCAGAGTATACCATTCACATCGAA
GTTCCACCGAATCCTTTCTGGGCTTCCATTGGTCTATCTGTAGCACCGCTTCCATTAGGG
AGCGGAGTACAGTATGAGAGCTCGGTTTCTCTTGGATACTTAAATCAATCGTTTCAAAAT
GCAGTTATGGAGGGGATACGCTATGGCTGTGAACAAGGATTGTATGGTTGGAATGTGACG
GACTGTAAAATCTGTTTTAAGTATGGCTTATACTATAGCCCTGTTAGTACCCCAGCAGAT
TTTCGGATGCTTGCTCCTATTGTATTGGAACAAGTCTTAAAAAAAGCTGGAACAGAATTG
TTAGAGCCATATCTTAGTTTTAAAATTTATGCGCCACAGGAATATCTTTCACGAGCATAC
AACGATGCTCCTAAATATTGTGCGAACATCGTAGACACTCAATTGAAAAATAATGAGGTC
ATTCTTAGTGGAGAAATCCCTGCTCGGTGTATTCAAAAATATCGTAGTGATTTAACTTTC
TTTACAAATGGACGTAGTGTTTGTTTAACAGAGTTAAAAGGGTACCATGTTACTACCGGT
GAACCTGTTTGCCAGCCCCGTCGTCCAAATAGTCGGATAGATAAAGTACGATATATGTTC
AATAAAATAACTTAG
>106553|ERR3577617|Neisseria_gonorrhoeae||Neisseria_gonorrhoeae:1-1935
ATGGAGGAAAATCACATGAAAATTATTAATATTGGAGTTTTAGCTCATGTTGATGCAGGA
AAAACTACCTTAACAGAAAGCTTATTATATAACAGTGGAGCGATTACAGAATTAGGAAGC
GTGGACAAAGGTACAACGAGGACGGATAATACGCTTTTAGAACGTCAGAGAGGAATTACA
ATTCAGACAGGAATAACCTCTTTTCAGTGGGAAAATACGAAGGTGAACATCATAGACACG
CCAGGACATATGGATTTCTTAGCAGAAGTATATCGTTCATTATCAGTTTTAGATGGGGCA
ATTCTACTGATTTCTGCAAAAGATGGCGTACAAGCACAAACTCGTATATTATTTCATGCA
CTTAGGAAAATGGGGATTCCCACAATCTTTTTTATCAATAAGATTGACCAAAATGGAATT
GATTTATCAACGGTTTATCAGGATATTAAAGAGAAACTTTCTGCCGAAATTGTAATCAAA
CAGAAGGTAGAACTGTATCCTAATATGTGTGTGACGAACTTTACCGAATCTGAACAATGG
GATATGGTAATAGAAGGAAATGATTACCTTTTGGAGAAATATACGTCTGGGAAATTATTG
GAAGCATTAGAACTCGAACAAGAGGAAAGCATAAGATTTCATAATTGTTCCCTGTTCCCT
GTTTATCACGGAAGTGCAAAAAACAATATAGGGATTGATAACCTTATAGAAGTGATTACG
AATAAATTTTATTCATCAACACATCGAGGTCAGTCTGAACTTTGCGGAAAAGTTTTCAAA
ATTGAGTATTCGGAAAAAAGACAGCGTCTTGCATATATACGTCTTTATAGTGGCGTACTG
CATTTGCGAGATCCGGTTAGAATATCGGAAAAGGAAAAAATAAAAATTACAGAAATGTAT
ACTTCAATAAATGGTGAATTATGTAAAATCGATAAGGCTTATTCCGGGGAAATTGTTATT
TTGCAGAATGAGTTTTTGAAGTTAAATAGTGTTCTTGGAGATACAAAGCTATTGCCACAG
AGAGAGAGAATTGAAAATCCCCTCCCTCTGCTGCAAACGACTGTTGAACCGAGCAAACCT
CAACAAAGGGAAATGTTACTTGATGCACTTTTAGAAATCTCCGACAGTGACCCGCTTCTG
CGATATTATGTGGATTCTGCGACACATGAAATCATACTTTCTTTCTTAGGGAAAGTACAA
ATGGAAGTGACTTGTGCTCTGCTGCAAGAAAAGTATCATGTGGAGATAGAAATAAAAGAG
CCTACAGTCATTTATATGGAAAGACCGTTAAAAAAAGCAGAGTATACCATTCACATCGAA
GTTCCACCGAATCCTTTCTGGGCTTCCATTGGTCTATCTGTAGCACCGCTTCCATTAGGG
AGCGGAGTACAGTATGAGAGCTCGGTTTCTCTTGGATACTTAAATCAATCGTTTCAAAAT
GCAGTTATGGAGGGGATACGCTATGGCTGTGAACAAGGATTGTATGGTTGGAATGTGACG
GACTGTAAAATCTGTTTTAAGTATGGCTTATACTATAGCCCTGTTAGTACCCCAGCAGAT
TTTCGGATGCTTGCTCCTATTGTATTGGAACAAGTCTTAAAAAAAGCTGGAACAGAATTG
TTAGAGCCATATCTTAGTTTTAAAATTTATGCGCCACAGGAATATCTTTCACGAGCATAC
AACGATGCTCCTAAATATTGTGCGAACATCGTAGACACTCAATTGAAAAATAATGAGGTC
ATTCTTAGTGGAGAAATCCCTGCTCGGTGTATTCAAAAATATCGTAGTGATTTAACTTTC
TTTACAAATGGACGTAGTGTTTGTTTAACAGAGTTAAAAGGGTACCATGTTACTACCGGT
GAACCTGTTTGCCAGCCCCGTCGTCCAAATAGTCGGATAGATAAAGTACGATATATGTTC
AATAAAATAACTTAG
>106554|ERR3577619|Neisseria_gonorrhoeae||Neisseria_gonorrhoeae:1-1935
ATGGAGGAAAATCACATGAAAATTATTAATATTGGAGTTTTAGCTCATGTTGATGCAGGA
AAAACTACCTTAACAGAAAGCTTATTATATAACAGTGGAGCGATTACAGAATTAGGAAGC
GTGGACAAAGGTACAACGAGGACGGATAATACGCTTTTAGAACGTCAGAGAGGAATTACA
ATTCAGACAGGAATAACCTCTTTTCAGTGGGAAAATACGAAGGTGAACATCATAGACACG
CCAGGACATATGGATTTCTTAGCAGAAGTATATCGTTCATTATCAGTTTTAGATGGGGCA
ATTCTACTGATTTCTGCAAAAGATGGCGTACAAGCACAAACTCGTATATTATTTCATGCA
CTTAGGAAAATGGGGATTCCCACAATCTTTTTTATCAATAAGATTGACCAAAATGGAATT
GATTTATCAACGGTTTATCAGGATATTAAAGAGAAACTTTCTGCCGAAATTGTAATCAAA
CAGAAGGTAGAACTGTATCCTAATATGTGTGTGACGAACTTTACCGAATCTGAACAATGG
GATATGGTAATAGAAGGAAATGATTACCTTTTGGAGAAATATACGTCTGGGAAATTATTG
GAAGCATTAGAACTCGAACAAGAGGAAAGCATAAGATTTCATAATTGTTCCCTGTTCCCT
GTTTATCACGGAAGTGCAAAAAACAATATAGGGATTGATAACCTTATAGAAGTGATTACG
AATAAATTTTATTCATCAACACATCGAGGTCAGTCTGAACTTTGCGGAAAAGTTTTCAAA
ATTGAGTATTCGGAAAAAAGACAGCGTCTTGCATATATACGTCTTTATAGTGGCGTACTG
CATTTGCGAGATCCGGTTAGAATATCGGAAAAGGAAAAAATAAAAATTACAGAAATGTAT
ACTTCAATAAATGGTGAATTATGTAAAATCGATAAGGCTTATTCCGGGGAAATTGTTATT
TTGCAGAATGAGTTTTTGAAGTTAAATAGTGTTCTTGGAGATACAAAGCTATTGCCACAG
AGAGAGAGAATTGAAAATCCCCTCCCTCTGCTGCAAACGACTGTTGAACCGAGCAAACCT
CAACAAAGGGAAATGTTACTTGATGCACTTTTAGAAATCTCCGACAGTGACCCGCTTCTG
CGATATTATGTGGATTCTGCGACACATGAAATCATACTTTCTTTCTTAGGGAAAGTACAA
ATGGAAGTGACTTGTGCTCTGCTGCAAGAAAAGTATCATGTGGAGATAGAAATAAAAGAG
CCTACAGTCATTTATATGGAAAGACCGTTAAAAAAAGCAGAGTATACCATTCACATCGAA
GTTCCACCGAATCCTTTCTGGGCTTCCATTGGTCTATCTGTAGCACCGCTTCCATTAGGG
AGCGGAGTACAGTATGAGAGCTCGGTTTCTCTTGGATACTTAAATCAATCGTTTCAAAAT
GCAGTTATGGAGGGGATACGCTATGGCTGTGAACAAGGATTGTATGGTTGGAATGTGACG
GACTGTAAAATCTGTTTTAAGTATGGCTTATACTATAGCCCTGTTAGTACCCCAGCAGAT
TTTCGGATGCTTGCTCCTATTGTATTGGAACAAGTCTTAAAAAAAGCTGGAACAGAATTG
TTAGAGCCATATCTTAGTTTTAAAATTTATGCGCCACAGGAATATCTTTCACGAGCATAC
AACGATGCTCCTAAATATTGTGCGAACATCGTAGACACTCAATTGAAAAATAATGAGGTC
ATTCTTAGTGGAGAAATCCCTGCTCGGTGTATTCAAAAATATCGTAGTGATTTAACTTTC
TTTACAAATGGACGTAGTGTTTGTTTAACAGAGTTAAAAGGGTACCATGTTACTACCGGT
GAACCTGTTTGCCAGCCCCGTCGTCCAAATAGTCGGATAGATAAAGTACGATATATGTTC
AATAAAATAACTTAG
>106555|ERR3577676|Neisseria_gonorrhoeae||Neisseria_gonorrhoeae:1-1935
ATGGAGGAAAATCACATGAAAATTATTAATATTGGAGTTTTAGCTCATGTTGATGCAGGA
AAAACTACCTTAACAGAAAGCTTATTATATAACAGTGGAGCGATTACAGAATTAGGAAGC
GTGGACAAAGGTACAACGAGGACGGATAATACGCTTTTAGAACGTCAGAGAGGAATTACA
ATTCAGACAGGAATAACCTCTTTTCAGTGGGAAAATACGAAGGTGAACATCATAGACACG
CCAGGACATATGGATTTCTTAGCAGAAGTATATCGTTCATTATCAGTTTTAGATGGGGCA
ATTCTACTGATTTCTGCAAAAGATGGCGTACAAGCACAAACTCGTATATTATTTCATGCA
CTTAGGAAAATGGGGATTCCCACAATCTTTTTTATCAATAAGATTGACCAAAATGGAATT
GATTTATCAACGGTTTATCAGGATATTAAAGAGAAACTTTCTGCCGAAATTGTAATCAAA
CAGAAGGTAGAACTGTATCCTAATATGTGTGTGACGAACTTTACCGAATCTGAACAATGG
GATATGGTAATAGAAGGAAATGATTACCTTTTGGAGAAATATACGTCTGGGAAATTATTG
GAAGCATTAGAACTCGAACAAGAGGAAAGCATAAGATTTCATAATTGTTCCCTGTTCCCT
GTTTATCACGGAAGTGCAAAAAACAATATAGGGATTGATAACCTTATAGAAGTGATTACG
AATAAATTTTATTCATCAACACATCGAGGTCAGTCTGAACTTTGCGGAAAAGTTTTCAAA
ATTGAGTATTCGGAAAAAAGACAGCGTCTTGCATATATACGTCTTTATAGTGGCGTACTG
CATTTGCGAGATCCGGTTAGAATATCGGAAAAGGAAAAAATAAAAATTACAGAAATGTAT
ACTTCAATAAATGGTGAATTATGTAAAATCGATAAGGCTTATTCCGGGGAAATTGTTATT
TTGCAGAATGAGTTTTTGAAGTTAAATAGTGTTCTTGGAGATACAAAGCTATTGCCACAG
AGAGAGAGAATTGAAAATCCCCTCCCTCTGCTGCAAACGACTGTTGAACCGAGCAAACCT
CAACAAAGGGAAATGTTACTTGATGCACTTTTAGAAATCTCCGACAGTGACCCGCTTCTG
CGATATTATGTGGATTCTGCGACACATGAAATCATACTTTCTTTCTTAGGGAAAGTACAA
ATGGAAGTGACTTGTGCTCTGCTGCAAGAAAAGTATCATGTGGAGATAGAAATAAAAGAG
CCTACAGTCATTTATATGGAAAGACCGTTAAAAAAAGCAGAGTATACCATTCACATCGAA
GTTCCACCGAATCCTTTCTGGGCTTCCATTGGTCTATCTGTAGCACCGCTTCCATTAGGG
AGCGGAGTACAGTATGAGAGCTCGGTTTCTCTTGGATACTTAAATCAATCGTTTCAAAAT
GCAGTTATGGAGGGGATACGCTATGGCTGTGAACAAGGATTGTATGGTTGGAATGTGACG
GACTGTAAAATCTGTTTTAAGTATGGCTTATACTATAGCCCTGTTAGTACCCCAGCAGAT
TTTCGGATGCTTGCTCCTATTGTATTGGAACAAGTCTTAAAAAAAGCTGGAACAGAATTG
TTAGAGCCATATCTTAGTTTTAAAATTTATGCGCCACAGGAATATCTTTCACGAGCATAC
AACGATGCTCCTAAATATTGTGCGAACATCGTAGACACTCAATTGAAAAATAATGAGGTC
ATTCTTAGTGGAGAAATCCCTGCTCGGTGTATTCAAAAATATCGTAGTGATTTAACTTTC
TTTACAAATGGACGTAGTGTTTGTTTAACAGAGTTAAAAGGGTACCATGTTACTACCGGT
GAACCTGTTTGCCAGCCCCGTCGTCCAAATAGTCGGATAGATAAAGTACGATATATGTTC
AATAAAATAACTTAG
>106556|ERR3577700|Neisseria_gonorrhoeae||Neisseria_gonorrhoeae:1-1935
ATGGAGGAAAATCACATGAAAATTATTAATATTGGAGTTTTAGCTCATGTTGATGCAGGA
AAAACTACCTTAACAGAAAGCTTATTATATAACAGTGGAGCGATTACAGAATTAGGAAGC
GTGGACAAAGGTACAACGAGGACGGATAATACGCTTTTAGAACGTCAGAGAGGAATTACA
ATTCAGACAGGAATAACCTCTTTTCAGTGGGAAAATACGAAGGTGAACATCATAGACACG
CCAGGACATATGGATTTCTTAGCAGAAGTATATCGTTCATTATCAGTTTTAGATGGGGCA
ATTCTACTGATTTCTGCAAAAGATGGCGTACAAGCACAAACTCGTATATTATTTCATGCA
CTTAGGAAAATGGGGATTCCCACAATCTTTTTTATCAATAAGATTGACCAAAATGGAATT
GATTTATCAACGGTTTATCAGGATATTAAAGAGAAACTTTCTGCCGAAATTGTAATCAAA
CAGAAGGTAGAACTGTATCCTAATATGTGTGTGACGAACTTTACCGAATCTGAACAATGG
GATATGGTAATAGAAGGAAATGATTACCTTTTGGAGAAATATACGTCTGGGAAATTATTG
GAAGCATTAGAACTCGAACAAGAGGAAAGCATAAGATTTCATAATTGTTCCCTGTTCCCT
GTTTATCACGGAAGTGCAAAAAACAATATAGGGATTGATAACCTTATAGAAGTGATTACG
AATAAATTTTATTCATCAACACATCGAGGTCAGTCTGAACTTTGCGGAAAAGTTTTCAAA
ATTGAGTATTCGGAAAAAAGACAGCGTCTTGCATATATACGTCTTTATAGTGGCGTACTG
CATTTGCGAGATCCGGTTAGAATATCGGAAAAGGAAAAAATAAAAATTACAGAAATGTAT
ACTTCAATAAATGGTGAATTATGTAAAATCGATAAGGCTTATTCCGGGGAAATTGTTATT
TTGCAGAATGAGTTTTTGAAGTTAAATAGTGTTCTTGGAGATACAAAGCTATTGCCACAG
AGAGAGAGAATTGAAAATCCCCTCCCTCTGCTGCAAACGACTGTTGAACCGAGCAAACCT
CAACAAAGGGAAATGTTACTTGATGCACTTTTAGAAATCTCCGACAGTGACCCGCTTCTG
CGATATTATGTGGATTCTGCGACACATGAAATCATACTTTCTTTCTTAGGGAAAGTACAA
ATGGAAGTGACTTGTGCTCTGCTGCAAGAAAAGTATCATGTGGAGATAGAAATAAAAGAG
CCTACAGTCATTTATATGGAAAGACCGTTAAAAAAAGCAGAGTATACCATTCACATCGAA
GTTCCACCGAATCCTTTCTGGGCTTCCATTGGTCTATCTGTAGCACCGCTTCCATTAGGG
AGCGGAGTACAGTATGAGAGCTCGGTTTCTCTTGGATACTTAAATCAATCGTTTCAAAAT
GCAGTTATGGAGGGGATACGCTATGGCTGTGAACAAGGATTGTATGGTTGGAATGTGACG
GACTGTAAAATCTGTTTTAAGTATGGCTTATACTATAGCCCTGTTAGTACCCCAGCAGAT
TTTCGGATGCTTGCTCCTATTGTATTGGAACAAGTCTTAAAAAAAGCTGGAACAGAATTG
TTAGAGCCATATCTTAGTTTTAAAATTTATGCGCCACAGGAATATCTTTCACGAGCATAC
AACGATGCTCCTAAATATTGTGCGAACATCGTAGACACTCAATTGAAAAATAATGAGGTC
ATTCTTAGTGGAGAAATCCCTGCTCGGTGTATTCAAAAATATCGTAGTGATTTAACTTTC
TTTACAAATGGACGTAGTGTTTGTTTAACAGAGTTAAAAGGGTACCATGTTACTACCGGT
GAACCTGTTTGCCAGCCCCGTCGTCCAAATAGTCGGATAGATAAAGTACGATATATGTTC
AATAAAATAACTTAG
>106559|ERR3577748|Neisseria_gonorrhoeae||Neisseria_gonorrhoeae:1-1935
ATGGAGGAAAATCACATGAAAATTATTAATATTGGAGTTTTAGCTCATGTTGATGCAGGA
AAAACTACCTTAACAGAAAGCTTATTATATAACAGTGGAGCGATTACAGAATTAGGAAGC
GTGGACAAAGGTACAACGAGGACGGATAATACGCTTTTAGAACGTCAGAGAGGAATTACA
ATTCAGACAGGAATAACCTCTTTTCAGTGGGAAAATACGAAGGTGAACATCATAGACACG
CCAGGACATATGGATTTCTTAGCAGAAGTATATCGTTCATTATCAGTTTTAGATGGGGCA
ATTCTACTGATTTCTGCAAAAGATGGCGTACAAGCACAAACTCGTATATTATTTCATGCA
CTTAGGAAAATGGGGATTCCCACAATCTTTTTTATCAATAAGATTGACCAAAATGGAATT
GATTTATCAACGGTTTATCAGGATATTAAAGAGAAACTTTCTGCCGAAATTGTAATCAAA
CAGAAGGTAGAACTGTATCCTAATATGTGTGTGACGAACTTTACCGAATCTGAACAATGG
GATATGGTAATAGAAGGAAATGATTACCTTTTGGAGAAATATACGTCTGGGAAATTATTG
GAAGCATTAGAACTCGAACAAGAGGAAAGCATAAGATTTCATAATTGTTCCCTGTTCCCT
GTTTATCACGGAAGTGCAAAAAACAATATAGGGATTGATAACCTTATAGAAGTGATTACG
AATAAATTTTATTCATCAACACATCGAGGTCAGTCTGAACTTTGCGGAAAAGTTTTCAAA
ATTGAGTATTCGGAAAAAAGACAGCGTCTTGCATATATACGTCTTTATAGTGGCGTACTG
CATTTGCGAGATCCGGTTAGAATATCGGAAAAGGAAAAAATAAAAATTACAGAAATGTAT
ACTTCAATAAATGGTGAATTATGTAAAATCGATAAGGCTTATTCCGGGGAAATTGTTATT
TTGCAGAATGAGTTTTTGAAGTTAAATAGTGTTCTTGGAGATACAAAGCTATTGCCACAG
AGAGAGAGAATTGAAAATCCCCTCCCTCTGCTGCAAACGACTGTTGAACCGAGCAAACCT
CAACAAAGGGAAATGTTACTTGATGCACTTTTAGAAATCTCCGACAGTGACCCGCTTCTG
CGATATTATGTGGATTCTGCGACACATGAAATCATACTTTCTTTCTTAGGGAAAGTACAA
ATGGAAGTGACTTGTGCTCTGCTGCAAGAAAAGTATCATGTGGAGATAGAAATAAAAGAG
CCTACAGTCATTTATATGGAAAGACCGTTAAAAAAAGCAGAGTATACCATTCACATCGAA
GTTCCACCGAATCCTTTCTGGGCTTCCATTGGTCTATCTGTAGCACCGCTTCCATTAGGG
AGCGGAGTACAGTATGAGAGCTCGGTTTCTCTTGGATACTTAAATCAATCGTTTCAAAAT
GCAGTTATGGAGGGGATACGCTATGGCTGTGAACAAGGATTGTATGGTTGGAATGTGACG
GACTGTAAAATCTGTTTTAAGTATGGCTTATACTATAGCCCTGTTAGTACCCCAGCAGAT
TTTCGGATGCTTGCTCCTATTGTATTGGAACAAGTCTTAAAAAAAGCTGGAACAGAATTG
TTAGAGCCATATCTTAGTTTTAAAATTTATGCGCCACAGGAATATCTTTCACGAGCATAC
AACGATGCTCCTAAATATTGTGCGAACATCGTAGACACTCAATTGAAAAATAATGAGGTC
ATTCTTAGTGGAGAAATCCCTGCTCGGTGTATTCAAAAATATCGTAGTGATTTAACTTTC
TTTACAAATGGACGTAGTGTTTGTTTAACAGAGTTAAAAGGGTACCATGTTACTACCGGT
GAACCTGTTTGCCAGCCCCGTCGTCCAAATAGTCGGATAGATAAAGTACGATATATGTTC
AATAAAATAACTTAG
>106560|ERR3577751|Neisseria_gonorrhoeae||Neisseria_gonorrhoeae:1-1935
ATGGAGGAAAATCACATGAAAATTATTAATATTGGAGTTTTAGCTCATGTTGATGCAGGA
AAAACTACCTTAACAGAAAGCTTATTATATAACAGTGGAGCGATTACAGAATTAGGAAGC
GTGGACAAAGGTACAACGAGGACGGATAATACGCTTTTAGAACGTCAGAGAGGAATTACA
ATTCAGACAGGAATAACCTCTTTTCAGTGGGAAAATACGAAGGTGAACATCATAGACACG
CCAGGACATATGGATTTCTTAGCAGAAGTATATCGTTCATTATCAGTTTTAGATGGGGCA
ATTCTACTGATTTCTGCAAAAGATGGCGTACAAGCACAAACTCGTATATTATTTCATGCA
CTTAGGAAAATGGGGATTCCCACAATCTTTTTTATCAATAAGATTGACCAAAATGGAATT
GATTTATCAACGGTTTATCAGGATATTAAAGAGAAACTTTCTGCCGAAATTGTAATCAAA
CAGAAGGTAGAACTGTATCCTAATATGTGTGTGACGAACTTTACCGAATCTGAACAATGG
GATATGGTAATAGAAGGAAATGATTACCTTTTGGAGAAATATACGTCTGGGAAATTATTG
GAAGCATTAGAACTCGAACAAGAGGAAAGCATAAGATTTCATAATTGTTCCCTGTTCCCT
GTTTATCACGGAAGTGCAAAAAACAATATAGGGATTGATAACCTTATAGAAGTGATTACG
AATAAATTTTATTCATCAACACATCGAGGTCAGTCTGAACTTTGCGGAAAAGTTTTCAAA
ATTGAGTATTCGGAAAAAAGACAGCGTCTTGCATATATACGTCTTTATAGTGGCGTACTG
CATTTGCGAGATCCGGTTAGAATATCGGAAAAGGAAAAAATAAAAATTACAGAAATGTAT
ACTTCAATAAATGGTGAATTATGTAAAATCGATAAGGCTTATTCCGGGGAAATTGTTATT
TTGCAGAATGAGTTTTTGAAGTTAAATAGTGTTCTTGGAGATACAAAGCTATTGCCACAG
AGAGAGAGAATTGAAAATCCCCTCCCTCTGCTGCAAACGACTGTTGAACCGAGCAAACCT
CAACAAAGGGAAATGTTACTTGATGCACTTTTAGAAATCTCCGACAGTGACCCGCTTCTG
CGATATTATGTGGATTCTGCGACACATGAAATCATACTTTCTTTCTTAGGGAAAGTACAA
ATGGAAGTGACTTGTGCTCTGCTGCAAGAAAAGTATCATGTGGAGATAGAAATAAAAGAG
CCTACAGTCATTTATATGGAAAGACCGTTAAAAAAAGCAGAGTATACCATTCACATCGAA
GTTCCACCGAATCCTTTCTGGGCTTCCATTGGTCTATCTGTAGCACCGCTTCCATTAGGG
AGCGGAGTACAGTATGAGAGCTCGGTTTCTCTTGGATACTTAAATCAATCGTTTCAAAAT
GCAGTTATGGAGGGGATACGCTATGGCTGTGAACAAGGATTGTATGGTTGGAATGTGACG
GACTGTAAAATCTGTTTTAAGTATGGCTTATACTATAGCCCTGTTAGTACCCCAGCAGAT
TTTCGGATGCTTGCTCCTATTGTATTGGAACAAGTCTTAAAAAAAGCTGGAACAGAATTG
TTAGAGCCATATCTTAGTTTTAAAATTTATGCGCCACAGGAATATCTTTCACGAGCATAC
AACGATGCTCCTAAATATTGTGCGAACATCGTAGACACTCAATTGAAAAATAATGAGGTC
ATTCTTAGTGGAGAAATCCCTGCTCGGTGTATTCAAAAATATCGTAGTGATTTAACTTTC
TTTACAAATGGACGTAGTGTTTGTTTAACAGAGTTAAAAGGGTACCATGTTACTACCGGT
GAACCTGTTTGCCAGCCCCGTCGTCCAAATAGTCGGATAGATAAAGTACGATATATGTTC
AATAAAATAACTTAG
>106561|ERR3577753|Neisseria_gonorrhoeae||Neisseria_gonorrhoeae:1-1935
ATGGAGGAAAATCACATGAAAATTATTAATATTGGAGTTTTAGCTCATGTTGATGCAGGA
AAAACTACCTTAACAGAAAGCTTATTATATAACAGTGGAGCGATTACAGAATTAGGAAGC
GTGGACAAAGGTACAACGAGGACGGATAATACGCTTTTAGAACGTCAGAGAGGAATTACA
ATTCAGACAGGAATAACCTCTTTTCAGTGGGAAAATACGAAGGTGAACATCATAGACACG
CCAGGACATATGGATTTCTTAGCAGAAGTATATCGTTCATTATCAGTTTTAGATGGGGCA
ATTCTACTGATTTCTGCAAAAGATGGCGTACAAGCACAAACTCGTATATTATTTCATGCA
CTTAGGAAAATGGGGATTCCCACAATCTTTTTTATCAATAAGATTGACCAAAATGGAATT
GATTTATCAACGGTTTATCAGGATATTAAAGAGAAACTTTCTGCCGAAATTGTAATCAAA
CAGAAGGTAGAACTGTATCCTAATATGTGTGTGACGAACTTTACCGAATCTGAACAATGG
GATATGGTAATAGAAGGAAATGATTACCTTTTGGAGAAATATACGTCTGGGAAATTATTG
GAAGCATTAGAACTCGAACAAGAGGAAAGCATAAGATTTCATAATTGTTCCCTGTTCCCT
GTTTATCACGGAAGTGCAAAAAACAATATAGGGATTGATAACCTTATAGAAGTGATTACG
AATAAATTTTATTCATCAACACATCGAGGTCAGTCTGAACTTTGCGGAAAAGTTTTCAAA
ATTGAGTATTCGGAAAAAAGACAGCGTCTTGCATATATACGTCTTTATAGTGGCGTACTG
CATTTGCGAGATCCGGTTAGAATATCGGAAAAGGAAAAAATAAAAATTACAGAAATGTAT
ACTTCAATAAATGGTGAATTATGTAAAATCGATAAGGCTTATTCCGGGGAAATTGTTATT
TTGCAGAATGAGTTTTTGAAGTTAAATAGTGTTCTTGGAGATACAAAGCTATTGCCACAG
AGAGAGAGAATTGAAAATCCCCTCCCTCTGCTGCAAACGACTGTTGAACCGAGCAAACCT
CAACAAAGGGAAATGTTACTTGATGCACTTTTAGAAATCTCCGACAGTGACCCGCTTCTG
CGATATTATGTGGATTCTGCGACACATGAAATCATACTTTCTTTCTTAGGGAAAGTACAA
ATGGAAGTGACTTGTGCTCTGCTGCAAGAAAAGTATCATGTGGAGATAGAAATAAAAGAG
CCTACAGTCATTTATATGGAAAGACCGTTAAAAAAAGCAGAGTATACCATTCACATCGAA
GTTCCACCGAATCCTTTCTGGGCTTCCATTGGTCTATCTGTAGCACCGCTTCCATTAGGG
AGCGGAGTACAGTATGAGAGCTCGGTTTCTCTTGGATACTTAAATCAATCGTTTCAAAAT
GCAGTTATGGAGGGGATACGCTATGGCTGTGAACAAGGATTGTATGGTTGGAATGTGACG
GACTGTAAAATCTGTTTTAAGTATGGCTTATACTATAGCCCTGTTAGTACCCCAGCAGAT
TTTCGGATGCTTGCTCCTATTGTATTGGAACAAGTCTTAAAAAAAGCTGGAACAGAATTG
TTAGAGCCATATCTTAGTTTTAAAATTTATGCGCCACAGGAATATCTTTCACGAGCATAC
AACGATGCTCCTAAATATTGTGCGAACATCGTAGACACTCAATTGAAAAATAATGAGGTC
ATTCTTAGTGGAGAAATCCCTGCTCGGTGTATTCAAAAATATCGTAGTGATTTAACTTTC
TTTACAAATGGACGTAGTGTTTGTTTAACAGAGTTAAAAGGGTACCATGTTACTACCGGT
GAACCTGTTTGCCAGCCCCGTCGTCCAAATAGTCGGATAGATAAAGTACGATATATGTTC
AATAAAATAACTTAG
>106562|ERR3577759|Neisseria_gonorrhoeae||Neisseria_gonorrhoeae:1-1935
ATGGAGGAAAATCACATGAAAATTATTAATATTGGAGTTTTAGCTCATGTTGATGCAGGA
AAAACTACCTTAACAGAAAGCTTATTATATAACAGTGGAGCGATTACAGAATTAGGAAGC
GTGGACAAAGGTACAACGAGGACGGATAATACGCTTTTAGAACGTCAGAGAGGAATTACA
ATTCAGACAGGAATAACCTCTTTTCAGTGGGAAAATACGAAGGTGAACATCATAGACACG
CCAGGACATATGGATTTCTTAGCAGAAGTATATCGTTCATTATCAGTTTTAGATGGGGCA
ATTCTACTGATTTCTGCAAAAGATGGCGTACAAGCACAAACTCGTATATTATTTCATGCA
CTTAGGAAAATGGGGATTCCCACAATCTTTTTTATCAATAAGATTGACCAAAATGGAATT
GATTTATCAACGGTTTATCAGGATATTAAAGAGAAACTTTCTGCCGAAATTGTAATCAAA
CAGAAGGTAGAACTGTATCCTAATATGTGTGTGACGAACTTTACCGAATCTGAACAATGG
GATATGGTAATAGAAGGAAATGATTACCTTTTGGAGAAATATACGTCTGGGAAATTATTG
GAAGCATTAGAACTCGAACAAGAGGAAAGCATAAGATTTCATAATTGTTCCCTGTTCCCT
GTTTATCACGGAAGTGCAAAAAACAATATAGGGATTGATAACCTTATAGAAGTGATTACG
AATAAATTTTATTCATCAACACATCGAGGTCAGTCTGAACTTTGCGGAAAAGTTTTCAAA
ATTGAGTATTCGGAAAAAAGACAGCGTCTTGCATATATACGTCTTTATAGTGGCGTACTG
CATTTGCGAGATCCGGTTAGAATATCGGAAAAGGAAAAAATAAAAATTACAGAAATGTAT
ACTTCAATAAATGGTGAATTATGTAAAATCGATAAGGCTTATTCCGGGGAAATTGTTATT
TTGCAGAATGAGTTTTTGAAGTTAAATAGTGTTCTTGGAGATACAAAGCTATTGCCACAG
AGAGAGAGAATTGAAAATCCCCTCCCTCTGCTGCAAACGACTGTTGAACCGAGCAAACCT
CAACAAAGGGAAATGTTACTTGATGCACTTTTAGAAATCTCCGACAGTGACCCGCTTCTG
CGATATTATGTGGATTCTGCGACACATGAAATCATACTTTCTTTCTTAGGGAAAGTACAA
ATGGAAGTGACTTGTGCTCTGCTGCAAGAAAAGTATCATGTGGAGATAGAAATAAAAGAG
CCTACAGTCATTTATATGGAAAGACCGTTAAAAAAAGCAGAGTATACCATTCACATCGAA
GTTCCACCGAATCCTTTCTGGGCTTCCATTGGTCTATCTGTAGCACCGCTTCCATTAGGG
AGCGGAGTACAGTATGAGAGCTCGGTTTCTCTTGGATACTTAAATCAATCGTTTCAAAAT
GCAGTTATGGAGGGGATACGCTATGGCTGTGAACAAGGATTGTATGGTTGGAATGTGACG
GACTGTAAAATCTGTTTTAAGTATGGCTTATACTATAGCCCTGTTAGTACCCCAGCAGAT
TTTCGGATGCTTGCTCCTATTGTATTGGAACAAGTCTTAAAAAAAGCTGGAACAGAATTG
TTAGAGCCATATCTTAGTTTTAAAATTTATGCGCCACAGGAATATCTTTCACGAGCATAC
AACGATGCTCCTAAATATTGTGCGAACATCGTAGACACTCAATTGAAAAATAATGAGGTC
ATTCTTAGTGGAGAAATCCCTGCTCGGTGTATTCAAAAATATCGTAGTGATTTAACTTTC
TTTACAAATGGACGTAGTGTTTGTTTAACAGAGTTAAAAGGGTACCATGTTACTACCGGT
GAACCTGTTTGCCAGCCCCGTCGTCCAAATAGTCGGATAGATAAAGTACGATATATGTTC
AATAAAATAACTTAG
>106563|ERR3577777|Neisseria_gonorrhoeae||Neisseria_gonorrhoeae:1-1935
ATGGAGGAAAATCACATGAAAATTATTAATATTGGAGTTTTAGCTCATGTTGATGCAGGA
AAAACTACCTTAACAGAAAGCTTATTATATAACAGTGGAGCGATTACAGAATTAGGAAGC
GTGGACAAAGGTACAACGAGGACGGATAATACGCTTTTAGAACGTCAGAGAGGAATTACA
ATTCAGACAGGAATAACCTCTTTTCAGTGGGAAAATACGAAGGTGAACATCATAGACACG
CCAGGACATATGGATTTCTTAGCAGAAGTATATCGTTCATTATCAGTTTTAGATGGGGCA
ATTCTACTGATTTCTGCAAAAGATGGCGTACAAGCACAAACTCGTATATTATTTCATGCA
CTTAGGAAAATGGGGATTCCCACAATCTTTTTTATCAATAAGATTGACCAAAATGGAATT
GATTTATCAACGGTTTATCAGGATATTAAAGAGAAACTTTCTGCCGAAATTGTAATCAAA
CAGAAGGTAGAACTGTATCCTAATATGTGTGTGACGAACTTTACCGAATCTGAACAATGG
GATATGGTAATAGAAGGAAATGATTACCTTTTGGAGAAATATACGTCTGGGAAATTATTG
GAAGCATTAGAACTCGAACAAGAGGAAAGCATAAGATTTCATAATTGTTCCCTGTTCCCT
GTTTATCACGGAAGTGCAAAAAACAATATAGGGATTGATAACCTTATAGAAGTGATTACG
AATAAATTTTATTCATCAACACATCGAGGTCAGTCTGAACTTTGCGGAAAAGTTTTCAAA
ATTGAGTATTCGGAAAAAAGACAGCGTCTTGCATATATACGTCTTTATAGTGGCGTACTG
CATTTGCGAGATCCGGTTAGAATATCGGAAAAGGAAAAAATAAAAATTACAGAAATGTAT
ACTTCAATAAATGGTGAATTATGTAAAATCGATAAGGCTTATTCCGGGGAAATTGTTATT
TTGCAGAATGAGTTTTTGAAGTTAAATAGTGTTCTTGGAGATACAAAGCTATTGCCACAG
AGAGAGAGAATTGAAAATCCCCTCCCTCTGCTGCAAACGACTGTTGAACCGAGCAAACCT
CAACAAAGGGAAATGTTACTTGATGCACTTTTAGAAATCTCCGACAGTGACCCGCTTCTG
CGATATTATGTGGATTCTGCGACACATGAAATCATACTTTCTTTCTTAGGGAAAGTACAA
ATGGAAGTGACTTGTGCTCTGCTGCAAGAAAAGTATCATGTGGAGATAGAAATAAAAGAG
CCTACAGTCATTTATATGGAAAGACCGTTAAAAAAAGCAGAGTATACCATTCACATCGAA
GTTCCACCGAATCCTTTCTGGGCTTCCATTGGTCTATCTGTAGCACCGCTTCCATTAGGG
AGCGGAGTACAGTATGAGAGCTCGGTTTCTCTTGGATACTTAAATCAATCGTTTCAAAAT
GCAGTTATGGAGGGGATACGCTATGGCTGTGAACAAGGATTGTATGGTTGGAATGTGACG
GACTGTAAAATCTGTTTTAAGTATGGCTTATACTATAGCCCTGTTAGTACCCCAGCAGAT
TTTCGGATGCTTGCTCCTATTGTATTGGAACAAGTCTTAAAAAAAGCTGGAACAGAATTG
TTAGAGCCATATCTTAGTTTTAAAATTTATGCGCCACAGGAATATCTTTCACGAGCATAC
AACGATGCTCCTAAATATTGTGCGAACATCGTAGACACTCAATTGAAAAATAATGAGGTC
ATTCTTAGTGGAGAAATCCCTGCTCGGTGTATTCAAAAATATCGTAGTGATTTAACTTTC
TTTACAAATGGACGTAGTGTTTGTTTAACAGAGTTAAAAGGGTACCATGTTACTACCGGT
GAACCTGTTTGCCAGCCCCGTCGTCCAAATAGTCGGATAGATAAAGTACGATATATGTTC
AATAAAATAACTTAG
>106565|ERR3577805|Neisseria_gonorrhoeae||Neisseria_gonorrhoeae:1-1935
ATGGAGGAAAATCACATGAAAATTATTAATATTGGAGTTTTAGCTCATGTTGATGCAGGA
AAAACTACCTTAACAGAAAGCTTATTATATAACAGTGGAGCGATTACAGAATTAGGAAGC
GTGGACAAAGGTACAACGAGGACGGATAATACGCTTTTAGAACGTCAGAGAGGAATTACA
ATTCAGACAGGAATAACCTCTTTTCAGTGGGAAAATACGAAGGTGAACATCATAGACACG
CCAGGACATATGGATTTCTTAGCAGAAGTATATCGTTCATTATCAGTTTTAGATGGGGCA
ATTCTACTGATTTCTGCAAAAGATGGCGTACAAGCACAAACTCGTATATTATTTCATGCA
CTTAGGAAAATGGGGATTCCCACAATCTTTTTTATCAATAAGATTGACCAAAATGGAATT
GATTTATCAACGGTTTATCAGGATATTAAAGAGAAACTTTCTGCCGAAATTGTAATCAAA
CAGAAGGTAGAACTGTATCCTAATATGTGTGTGACGAACTTTACCGAATCTGAACAATGG
GATATGGTAATAGAAGGAAATGATTACCTTTTGGAGAAATATACGTCTGGGAAATTATTG
GAAGCATTAGAACTCGAACAAGAGGAAAGCATAAGATTTCATAATTGTTCCCTGTTCCCT
GTTTATCACGGAAGTGCAAAAAACAATATAGGGATTGATAACCTTATAGAAGTGATTACG
AATAAATTTTATTCATCAACACATCGAGGTCAGTCTGAACTTTGCGGAAAAGTTTTCAAA
ATTGAGTATTCGGAAAAAAGACAGCGTCTTGCATATATACGTCTTTATAGTGGCGTACTG
CATTTGCGAGATCCGGTTAGAATATCGGAAAAGGAAAAAATAAAAATTACAGAAATGTAT
ACTTCAATAAATGGTGAATTATGTAAAATCGATAAGGCTTATTCCGGGGAAATTGTTATT
TTGCAGAATGAGTTTTTGAAGTTAAATAGTGTTCTTGGAGATACAAAGCTATTGCCACAG
AGAGAGAGAATTGAAAATCCCCTCCCTCTGCTGCAAACGACTGTTGAACCGAGCAAACCT
CAACAAAGGGAAATGTTACTTGATGCACTTTTAGAAATCTCCGACAGTGACCCGCTTCTG
CGATATTATGTGGATTCTGCGACACATGAAATCATACTTTCTTTCTTAGGGAAAGTACAA
ATGGAAGTGACTTGTGCTCTGCTGCAAGAAAAGTATCATGTGGAGATAGAAATAAAAGAG
CCTACAGTCATTTATATGGAAAGACCGTTAAAAAAAGCAGAGTATACCATTCACATCGAA
GTTCCACCGAATCCTTTCTGGGCTTCCATTGGTCTATCTGTAGCACCGCTTCCATTAGGG
AGCGGAGTACAGTATGAGAGCTCGGTTTCTCTTGGATACTTAAATCAATCGTTTCAAAAT
GCAGTTATGGAGGGGATACGCTATGGCTGTGAACAAGGATTGTATGGTTGGAATGTGACG
GACTGTAAAATCTGTTTTAAGTATGGCTTATACTATAGCCCTGTTAGTACCCCAGCAGAT
TTTCGGATGCTTGCTCCTATTGTATTGGAACAAGTCTTAAAAAAAGCTGGAACAGAATTG
TTAGAGCCATATCTTAGTTTTAAAATTTATGCGCCACAGGAATATCTTTCACGAGCATAC
AACGATGCTCCTAAATATTGTGCGAACATCGTAGACACTCAATTGAAAAATAATGAGGTC
ATTCTTAGTGGAGAAATCCCTGCTCGGTGTATTCAAAAATATCGTAGTGATTTAACTTTC
TTTACAAATGGACGTAGTGTTTGTTTAACAGAGTTAAAAGGGTACCATGTTACTACCGGT
GAACCTGTTTGCCAGCCCCGTCGTCCAAATAGTCGGATAGATAAAGTACGATATATGTTC
AATAAAATAACTTAG
>106566|ERR3577832|Neisseria_gonorrhoeae||Neisseria_gonorrhoeae:1-1935
ATGGAGGAAAATCACATGAAAATTATTAATATTGGAGTTTTAGCTCATGTTGATGCAGGA
AAAACTACCTTAACAGAAAGCTTATTATATAACAGTGGAGCGATTACAGAATTAGGAAGC
GTGGACAAAGGTACAACGAGGACGGATAATACGCTTTTAGAACGTCAGAGAGGAATTACA
ATTCAGACAGGAATAACCTCTTTTCAGTGGGAAAATACGAAGGTGAACATCATAGACACG
CCAGGACATATGGATTTCTTAGCAGAAGTATATCGTTCATTATCAGTTTTAGATGGGGCA
ATTCTACTGATTTCTGCAAAAGATGGCGTACAAGCACAAACTCGTATATTATTTCATGCA
CTTAGGAAAATGGGGATTCCCACAATCTTTTTTATCAATAAGATTGACCAAAATGGAATT
GATTTATCAACGGTTTATCAGGATATTAAAGAGAAACTTTCTGCCGAAATTGTAATCAAA
CAGAAGGTAGAACTGTATCCTAATATGTGTGTGACGAACTTTACCGAATCTGAACAATGG
GATATGGTAATAGAAGGAAATGATTACCTTTTGGAGAAATATACGTCTGGGAAATTATTG
GAAGCATTAGAACTCGAACAAGAGGAAAGCATAAGATTTCATAATTGTTCCCTGTTCCCT
GTTTATCACGGAAGTGCAAAAAACAATATAGGGATTGATAACCTTATAGAAGTGATTACG
AATAAATTTTATTCATCAACACATCGAGGTCAGTCTGAACTTTGCGGAAAAGTTTTCAAA
ATTGAGTATTCGGAAAAAAGACAGCGTCTTGCATATATACGTCTTTATAGTGGCGTACTG
CATTTGCGAGATCCGGTTAGAATATCGGAAAAGGAAAAAATAAAAATTACAGAAATGTAT
ACTTCAATAAATGGTGAATTATGTAAAATCGATAAGGCTTATTCCGGGGAAATTGTTATT
TTGCAGAATGAGTTTTTGAAGTTAAATAGTGTTCTTGGAGATACAAAGCTATTGCCACAG
AGAGAGAGAATTGAAAATCCCCTCCCTCTGCTGCAAACGACTGTTGAACCGAGCAAACCT
CAACAAAGGGAAATGTTACTTGATGCACTTTTAGAAATCTCCGACAGTGACCCGCTTCTG
CGATATTATGTGGATTCTGCGACACATGAAATCATACTTTCTTTCTTAGGGAAAGTACAA
ATGGAAGTGACTTGTGCTCTGCTGCAAGAAAAGTATCATGTGGAGATAGAAATAAAAGAG
CCTACAGTCATTTATATGGAAAGACCGTTAAAAAAAGCAGAGTATACCATTCACATCGAA
GTTCCACCGAATCCTTTCTGGGCTTCCATTGGTCTATCTGTAGCACCGCTTCCATTAGGG
AGCGGAGTACAGTATGAGAGCTCGGTTTCTCTTGGATACTTAAATCAATCGTTTCAAAAT
GCAGTTATGGAGGGGATACGCTATGGCTGTGAACAAGGATTGTATGGTTGGAATGTGACG
GACTGTAAAATCTGTTTTAAGTATGGCTTATACTATAGCCCTGTTAGTACCCCAGCAGAT
TTTCGGATGCTTGCTCCTATTGTATTGGAACAAGTCTTAAAAAAAGCTGGAACAGAATTG
TTAGAGCCATATCTTAGTTTTAAAATTTATGCGCCACAGGAATATCTTTCACGAGCATAC
AACGATGCTCCTAAATATTGTGCGAACATCGTAGACACTCAATTGAAAAATAATGAGGTC
ATTCTTAGTGGAGAAATCCCTGCTCGGTGTATTCAAAAATATCGTAGTGATTTAACTTTC
TTTACAAATGGACGTAGTGTTTGTTTAACAGAGTTAAAAGGGTACCATGTTACTACCGGT
GAACCTGTTTGCCAGCCCCGTCGTCCAAATAGTCGGATAGATAAAGTACGATATATGTTC
AATAAAATAACTTAG
>106567|ERR3577840|Neisseria_gonorrhoeae||Neisseria_gonorrhoeae:1-1935
ATGGAGGAAAATCACATGAAAATTATTAATATTGGAGTTTTAGCTCATGTTGATGCAGGA
AAAACTACCTTAACAGAAAGCTTATTATATAACAGTGGAGCGATTACAGAATTAGGAAGC
GTGGACAAAGGTACAACGAGGACGGATAATACGCTTTTAGAACGTCAGAGAGGAATTACA
ATTCAGACAGGAATAACCTCTTTTCAGTGGGAAAATACGAAGGTGAACATCATAGACACG
CCAGGACATATGGATTTCTTAGCAGAAGTATATCGTTCATTATCAGTTTTAGATGGGGCA
ATTCTACTGATTTCTGCAAAAGATGGCGTACAAGCACAAACTCGTATATTATTTCATGCA
CTTAGGAAAATGGGGATTCCCACAATCTTTTTTATCAATAAGATTGACCAAAATGGAATT
GATTTATCAACGGTTTATCAGGATATTAAAGAGAAACTTTCTGCCGAAATTGTAATCAAA
CAGAAGGTAGAACTGTATCCTAATATGTGTGTGACGAACTTTACCGAATCTGAACAATGG
GATATGGTAATAGAAGGAAATGATTACCTTTTGGAGAAATATACGTCTGGGAAATTATTG
GAAGCATTAGAACTCGAACAAGAGGAAAGCATAAGATTTCATAATTGTTCCCTGTTCCCT
GTTTATCACGGAAGTGCAAAAAACAATATAGGGATTGATAACCTTATAGAAGTGATTACG
AATAAATTTTATTCATCAACACATCGAGGTCAGTCTGAACTTTGCGGAAAAGTTTTCAAA
ATTGAGTATTCGGAAAAAAGACAGCGTCTTGCATATATACGTCTTTATAGTGGCGTACTG
CATTTGCGAGATCCGGTTAGAATATCGGAAAAGGAAAAAATAAAAATTACAGAAATGTAT
ACTTCAATAAATGGTGAATTATGTAAAATCGATAAGGCTTATTCCGGGGAAATTGTTATT
TTGCAGAATGAGTTTTTGAAGTTAAATAGTGTTCTTGGAGATACAAAGCTATTGCCACAG
AGAGAGAGAATTGAAAATCCCCTCCCTCTGCTGCAAACGACTGTTGAACCGAGCAAACCT
CAACAAAGGGAAATGTTACTTGATGCACTTTTAGAAATCTCCGACAGTGACCCGCTTCTG
CGATATTATGTGGATTCTGCGACACATGAAATCATACTTTCTTTCTTAGGGAAAGTACAA
ATGGAAGTGACTTGTGCTCTGCTGCAAGAAAAGTATCATGTGGAGATAGAAATAAAAGAG
CCTACAGTCATTTATATGGAAAGACCGTTAAAAAAAGCAGAGTATACCATTCACATCGAA
GTTCCACCGAATCCTTTCTGGGCTTCCATTGGTCTATCTGTAGCACCGCTTCCATTAGGG
AGCGGAGTACAGTATGAGAGCTCGGTTTCTCTTGGATACTTAAATCAATCGTTTCAAAAT
GCAGTTATGGAGGGGATACGCTATGGCTGTGAACAAGGATTGTATGGTTGGAATGTGACG
GACTGTAAAATCTGTTTTAAGTATGGCTTATACTATAGCCCTGTTAGTACCCCAGCAGAT
TTTCGGATGCTTGCTCCTATTGTATTGGAACAAGTCTTAAAAAAAGCTGGAACAGAATTG
TTAGAGCCATATCTTAGTTTTAAAATTTATGCGCCACAGGAATATCTTTCACGAGCATAC
AACGATGCTCCTAAATATTGTGCGAACATCGTAGACACTCAATTGAAAAATAATGAGGTC
ATTCTTAGTGGAGAAATCCCTGCTCGGTGTATTCAAAAATATCGTAGTGATTTAACTTTC
TTTACAAATGGACGTAGTGTTTGTTTAACAGAGTTAAAAGGGTACCATGTTACTACCGGT
GAACCTGTTTGCCAGCCCCGTCGTCCAAATAGTCGGATAGATAAAGTACGATATATGTTC
AATAAAATAACTTAG
>106568|ERR3577864|Neisseria_gonorrhoeae||Neisseria_gonorrhoeae:1-1935
ATGGAGGAAAATCACATGAAAATTATTAATATTGGAGTTTTAGCTCATGTTGATGCAGGA
AAAACTACCTTAACAGAAAGCTTATTATATAACAGTGGAGCGATTACAGAATTAGGAAGC
GTGGACAAAGGTACAACGAGGACGGATAATACGCTTTTAGAACGTCAGAGAGGAATTACA
ATTCAGACAGGAATAACCTCTTTTCAGTGGGAAAATACGAAGGTGAACATCATAGACACG
CCAGGACATATGGATTTCTTAGCAGAAGTATATCGTTCATTATCAGTTTTAGATGGGGCA
ATTCTACTGATTTCTGCAAAAGATGGCGTACAAGCACAAACTCGTATATTATTTCATGCA
CTTAGGAAAATGGGGATTCCCACAATCTTTTTTATCAATAAGATTGACCAAAATGGAATT
GATTTATCAACGGTTTATCAGGATATTAAAGAGAAACTTTCTGCCGAAATTGTAATCAAA
CAGAAGGTAGAACTGTATCCTAATATGTGTGTGACGAACTTTACCGAATCTGAACAATGG
GATATGGTAATAGAAGGAAATGATTACCTTTTGGAGAAATATACGTCTGGGAAATTATTG
GAAGCATTAGAACTCGAACAAGAGGAAAGCATAAGATTTCATAATTGTTCCCTGTTCCCT
GTTTATCACGGAAGTGCAAAAAACAATATAGGGATTGATAACCTTATAGAAGTGATTACG
AATAAATTTTATTCATCAACACATCGAGGTCAGTCTGAACTTTGCGGAAAAGTTTTCAAA
ATTGAGTATTCGGAAAAAAGACAGCGTCTTGCATATATACGTCTTTATAGTGGCGTACTG
CATTTGCGAGATCCGGTTAGAATATCGGAAAAGGAAAAAATAAAAATTACAGAAATGTAT
ACTTCAATAAATGGTGAATTATGTAAAATCGATAAGGCTTATTCCGGGGAAATTGTTATT
TTGCAGAATGAGTTTTTGAAGTTAAATAGTGTTCTTGGAGATACAAAGCTATTGCCACAG
AGAGAGAGAATTGAAAATCCCCTCCCTCTGCTGCAAACGACTGTTGAACCGAGCAAACCT
CAACAAAGGGAAATGTTACTTGATGCACTTTTAGAAATCTCCGACAGTGACCCGCTTCTG
CGATATTATGTGGATTCTGCGACACATGAAATCATACTTTCTTTCTTAGGGAAAGTACAA
ATGGAAGTGACTTGTGCTCTGCTGCAAGAAAAGTATCATGTGGAGATAGAAATAAAAGAG
CCTACAGTCATTTATATGGAAAGACCGTTAAAAAAAGCAGAGTATACCATTCACATCGAA
GTTCCACCGAATCCTTTCTGGGCTTCCATTGGTCTATCTGTAGCACCGCTTCCATTAGGG
AGCGGAGTACAGTATGAGAGCTCGGTTTCTCTTGGATACTTAAATCAATCGTTTCAAAAT
GCAGTTATGGAGGGGATACGCTATGGCTGTGAACAAGGATTGTATGGTTGGAATGTGACG
GACTGTAAAATCTGTTTTAAGTATGGCTTATACTATAGCCCTGTTAGTACCCCAGCAGAT
TTTCGGATGCTTGCTCCTATTGTATTGGAACAAGTCTTAAAAAAAGCTGGAACAGAATTG
TTAGAGCCATATCTTAGTTTTAAAATTTATGCGCCACAGGAATATCTTTCACGAGCATAC
AACGATGCTCCTAAATATTGTGCGAACATCGTAGACACTCAATTGAAAAATAATGAGGTC
ATTCTTAGTGGAGAAATCCCTGCTCGGTGTATTCAAAAATATCGTAGTGATTTAACTTTC
TTTACAAATGGACGTAGTGTTTGTTTAACAGAGTTAAAAGGGTACCATGTTACTACCGGT
GAACCTGTTTGCCAGCCCCGTCGTCCAAATAGTCGGATAGATAAAGTACGATATATGTTC
AATAAAATAACTTAG
>106569|ERR3577885|Neisseria_gonorrhoeae||Neisseria_gonorrhoeae:1-1935
ATGGAGGAAAATCACATGAAAATTATTAATATTGGAGTTTTAGCTCATGTTGATGCAGGA
AAAACTACCTTAACAGAAAGCTTATTATATAACAGTGGAGCGATTACAGAATTAGGAAGC
GTGGACAAAGGTACAACGAGGACGGATAATACGCTTTTAGAACGTCAGAGAGGAATTACA
ATTCAGACAGGAATAACCTCTTTTCAGTGGGAAAATACGAAGGTGAACATCATAGACACG
CCAGGACATATGGATTTCTTAGCAGAAGTATATCGTTCATTATCAGTTTTAGATGGGGCA
ATTCTACTGATTTCTGCAAAAGATGGCGTACAAGCACAAACTCGTATATTATTTCATGCA
CTTAGGAAAATGGGGATTCCCACAATCTTTTTTATCAATAAGATTGACCAAAATGGAATT
GATTTATCAACGGTTTATCAGGATATTAAAGAGAAACTTTCTGCCGAAATTGTAATCAAA
CAGAAGGTAGAACTGTATCCTAATATGTGTGTGACGAACTTTACCGAATCTGAACAATGG
GATATGGTAATAGAAGGAAATGATTACCTTTTGGAGAAATATACGTCTGGGAAATTATTG
GAAGCATTAGAACTCGAACAAGAGGAAAGCATAAGATTTCATAATTGTTCCCTGTTCCCT
GTTTATCACGGAAGTGCAAAAAACAATATAGGGATTGATAACCTTATAGAAGTGATTACG
AATAAATTTTATTCATCAACACATCGAGGTCAGTCTGAACTTTGCGGAAAAGTTTTCAAA
ATTGAGTATTCGGAAAAAAGACAGCGTCTTGCATATATACGTCTTTATAGTGGCGTACTG
CATTTGCGAGATCCGGTTAGAATATCGGAAAAGGAAAAAATAAAAATTACAGAAATGTAT
ACTTCAATAAATGGTGAATTATGTAAAATCGATAAGGCTTATTCCGGGGAAATTGTTATT
TTGCAGAATGAGTTTTTGAAGTTAAATAGTGTTCTTGGAGATACAAAGCTATTGCCACAG
AGAGAGAGAATTGAAAATCCCCTCCCTCTGCTGCAAACGACTGTTGAACCGAGCAAACCT
CAACAAAGGGAAATGTTACTTGATGCACTTTTAGAAATCTCCGACAGTGACCCGCTTCTG
CGATATTATGTGGATTCTGCGACACATGAAATCATACTTTCTTTCTTAGGGAAAGTACAA
ATGGAAGTGACTTGTGCTCTGCTGCAAGAAAAGTATCATGTGGAGATAGAAATAAAAGAG
CCTACAGTCATTTATATGGAAAGACCGTTAAAAAAAGCAGAGTATACCATTCACATCGAA
GTTCCACCGAATCCTTTCTGGGCTTCCATTGGTCTATCTGTAGCACCGCTTCCATTAGGG
AGCGGAGTACAGTATGAGAGCTCGGTTTCTCTTGGATACTTAAATCAATCGTTTCAAAAT
GCAGTTATGGAGGGGATACGCTATGGCTGTGAACAAGGATTGTATGGTTGGAATGTGACG
GACTGTAAAATCTGTTTTAAGTATGGCTTATACTATAGCCCTGTTAGTACCCCAGCAGAT
TTTCGGATGCTTGCTCCTATTGTATTGGAACAAGTCTTAAAAAAAGCTGGAACAGAATTG
TTAGAGCCATATCTTAGTTTTAAAATTTATGCGCCACAGGAATATCTTTCACGAGCATAC
AACGATGCTCCTAAATATTGTGCGAACATCGTAGACACTCAATTGAAAAATAATGAGGTC
ATTCTTAGTGGAGAAATCCCTGCTCGGTGTATTCAAAAATATCGTAGTGATTTAACTTTC
TTTACAAATGGACGTAGTGTTTGTTTAACAGAGTTAAAAGGGTACCATGTTACTACCGGT
GAACCTGTTTGCCAGCCCCGTCGTCCAAATAGTCGGATAGATAAAGTACGATATATGTTC
AATAAAATAACTTAG
>106570|ERR3577896|Neisseria_gonorrhoeae||Neisseria_gonorrhoeae:1-1935
ATGGAGGAAAATCACATGAAAATTATTAATATTGGAGTTTTAGCTCATGTTGATGCAGGA
AAAACTACCTTAACAGAAAGCTTATTATATAACAGTGGAGCGATTACAGAATTAGGAAGC
GTGGACAAAGGTACAACGAGGACGGATAATACGCTTTTAGAACGTCAGAGAGGAATTACA
ATTCAGACAGGAATAACCTCTTTTCAGTGGGAAAATACGAAGGTGAACATCATAGACACG
CCAGGACATATGGATTTCTTAGCAGAAGTATATCGTTCATTATCAGTTTTAGATGGGGCA
ATTCTACTGATTTCTGCAAAAGATGGCGTACAAGCACAAACTCGTATATTATTTCATGCA
CTTAGGAAAATGGGGATTCCCACAATCTTTTTTATCAATAAGATTGACCAAAATGGAATT
GATTTATCAACGGTTTATCAGGATATTAAAGAGAAACTTTCTGCCGAAATTGTAATCAAA
CAGAAGGTAGAACTGTATCCTAATATGTGTGTGACGAACTTTACCGAATCTGAACAATGG
GATATGGTAATAGAAGGAAATGATTACCTTTTGGAGAAATATACGTCTGGGAAATTATTG
GAAGCATTAGAACTCGAACAAGAGGAAAGCATAAGATTTCATAATTGTTCCCTGTTCCCT
GTTTATCACGGAAGTGCAAAAAACAATATAGGGATTGATAACCTTATAGAAGTGATTACG
AATAAATTTTATTCATCAACACATCGAGGTCAGTCTGAACTTTGCGGAAAAGTTTTCAAA
ATTGAGTATTCGGAAAAAAGACAGCGTCTTGCATATATACGTCTTTATAGTGGCGTACTG
CATTTGCGAGATCCGGTTAGAATATCGGAAAAGGAAAAAATAAAAATTACAGAAATGTAT
ACTTCAATAAATGGTGAATTATGTAAAATCGATAAGGCTTATTCCGGGGAAATTGTTATT
TTGCAGAATGAGTTTTTGAAGTTAAATAGTGTTCTTGGAGATACAAAGCTATTGCCACAG
AGAGAGAGAATTGAAAATCCCCTCCCTCTGCTGCAAACGACTGTTGAACCGAGCAAACCT
CAACAAAGGGAAATGTTACTTGATGCACTTTTAGAAATCTCCGACAGTGACCCGCTTCTG
CGATATTATGTGGATTCTGCGACACATGAAATCATACTTTCTTTCTTAGGGAAAGTACAA
ATGGAAGTGACTTGTGCTCTGCTGCAAGAAAAGTATCATGTGGAGATAGAAATAAAAGAG
CCTACAGTCATTTATATGGAAAGACCGTTAAAAAAAGCAGAGTATACCATTCACATCGAA
GTTCCACCGAATCCTTTCTGGGCTTCCATTGGTCTATCTGTAGCACCGCTTCCATTAGGG
AGCGGAGTACAGTATGAGAGCTCGGTTTCTCTTGGATACTTAAATCAATCGTTTCAAAAT
GCAGTTATGGAGGGGATACGCTATGGCTGTGAACAAGGATTGTATGGTTGGAATGTGACG
GACTGTAAAATCTGTTTTAAGTATGGCTTATACTATAGCCCTGTTAGTACCCCAGCAGAT
TTTCGGATGCTTGCTCCTATTGTATTGGAACAAGTCTTAAAAAAAGCTGGAACAGAATTG
TTAGAGCCATATCTTAGTTTTAAAATTTATGCGCCACAGGAATATCTTTCACGAGCATAC
AACGATGCTCCTAAATATTGTGCGAACATCGTAGACACTCAATTGAAAAATAATGAGGTC
ATTCTTAGTGGAGAAATCCCTGCTCGGTGTATTCAAAAATATCGTAGTGATTTAACTTTC
TTTACAAATGGACGTAGTGTTTGTTTAACAGAGTTAAAAGGGTACCATGTTACTACCGGT
GAACCTGTTTGCCAGCCCCGTCGTCCAAATAGTCGGATAGATAAAGTACGATATATGTTC
AATAAAATAACTTAG
>106571|ERR3577897|Neisseria_gonorrhoeae||Neisseria_gonorrhoeae:1-1935
ATGGAGGAAAATCACATGAAAATTATTAATATTGGAGTTTTAGCTCATGTTGATGCAGGA
AAAACTACCTTAACAGAAAGCTTATTATATAACAGTGGAGCGATTACAGAATTAGGAAGC
GTGGACAAAGGTACAACGAGGACGGATAATACGCTTTTAGAACGTCAGAGAGGAATTACA
ATTCAGACAGGAATAACCTCTTTTCAGTGGGAAAATACGAAGGTGAACATCATAGACACG
CCAGGACATATGGATTTCTTAGCAGAAGTATATCGTTCATTATCAGTTTTAGATGGGGCA
ATTCTACTGATTTCTGCAAAAGATGGCGTACAAGCACAAACTCGTATATTATTTCATGCA
CTTAGGAAAATGGGGATTCCCACAATCTTTTTTATCAATAAGATTGACCAAAATGGAATT
GATTTATCAACGGTTTATCAGGATATTAAAGAGAAACTTTCTGCCGAAATTGTAATCAAA
CAGAAGGTAGAACTGTATCCTAATATGTGTGTGACGAACTTTACCGAATCTGAACAATGG
GATATGGTAATAGAAGGAAATGATTACCTTTTGGAGAAATATACGTCTGGGAAATTATTG
GAAGCATTAGAACTCGAACAAGAGGAAAGCATAAGATTTCATAATTGTTCCCTGTTCCCT
GTTTATCACGGAAGTGCAAAAAACAATATAGGGATTGATAACCTTATAGAAGTGATTACG
AATAAATTTTATTCATCAACACATCGAGGTCAGTCTGAACTTTGCGGAAAAGTTTTCAAA
ATTGAGTATTCGGAAAAAAGACAGCGTCTTGCATATATACGTCTTTATAGTGGCGTACTG
CATTTGCGAGATCCGGTTAGAATATCGGAAAAGGAAAAAATAAAAATTACAGAAATGTAT
ACTTCAATAAATGGTGAATTATGTAAAATCGATAAGGCTTATTCCGGGGAAATTGTTATT
TTGCAGAATGAGTTTTTGAAGTTAAATAGTGTTCTTGGAGATACAAAGCTATTGCCACAG
AGAGAGAGAATTGAAAATCCCCTCCCTCTGCTGCAAACGACTGTTGAACCGAGCAAACCT
CAACAAAGGGAAATGTTACTTGATGCACTTTTAGAAATCTCCGACAGTGACCCGCTTCTG
CGATATTATGTGGATTCTGCGACACATGAAATCATACTTTCTTTCTTAGGGAAAGTACAA
ATGGAAGTGACTTGTGCTCTGCTGCAAGAAAAGTATCATGTGGAGATAGAAATAAAAGAG
CCTACAGTCATTTATATGGAAAGACCGTTAAAAAAAGCAGAGTATACCATTCACATCGAA
GTTCCACCGAATCCTTTCTGGGCTTCCATTGGTCTATCTGTAGCACCGCTTCCATTAGGG
AGCGGAGTACAGTATGAGAGCTCGGTTTCTCTTGGATACTTAAATCAATCGTTTCAAAAT
GCAGTTATGGAGGGGATACGCTATGGCTGTGAACAAGGATTGTATGGTTGGAATGTGACG
GACTGTAAAATCTGTTTTAAGTATGGCTTATACTATAGCCCTGTTAGTACCCCAGCAGAT
TTTCGGATGCTTGCTCCTATTGTATTGGAACAAGTCTTAAAAAAAGCTGGAACAGAATTG
TTAGAGCCATATCTTAGTTTTAAAATTTATGCGCCACAGGAATATCTTTCACGAGCATAC
AACGATGCTCCTAAATATTGTGCGAACATCGTAGACACTCAATTGAAAAATAATGAGGTC
ATTCTTAGTGGAGAAATCCCTGCTCGGTGTATTCAAAAATATCGTAGTGATTTAACTTTC
TTTACAAATGGACGTAGTGTTTGTTTAACAGAGTTAAAAGGGTACCATGTTACTACCGGT
GAACCTGTTTGCCAGCCCCGTCGTCCAAATAGTCGGATAGATAAAGTACGATATATGTTC
AATAAAATAACTTAG
>106572|ERR3577899|Neisseria_gonorrhoeae||Neisseria_gonorrhoeae:1-1935
ATGGAGGAAAATCACATGAAAATTATTAATATTGGAGTTTTAGCTCATGTTGATGCAGGA
AAAACTACCTTAACAGAAAGCTTATTATATAACAGTGGAGCGATTACAGAATTAGGAAGC
GTGGACAAAGGTACAACGAGGACGGATAATACGCTTTTAGAACGTCAGAGAGGAATTACA
ATTCAGACAGGAATAACCTCTTTTCAGTGGGAAAATACGAAGGTGAACATCATAGACACG
CCAGGACATATGGATTTCTTAGCAGAAGTATATCGTTCATTATCAGTTTTAGATGGGGCA
ATTCTACTGATTTCTGCAAAAGATGGCGTACAAGCACAAACTCGTATATTATTTCATGCA
CTTAGGAAAATGGGGATTCCCACAATCTTTTTTATCAATAAGATTGACCAAAATGGAATT
GATTTATCAACGGTTTATCAGGATATTAAAGAGAAACTTTCTGCCGAAATTGTAATCAAA
CAGAAGGTAGAACTGTATCCTAATATGTGTGTGACGAACTTTACCGAATCTGAACAATGG
GATATGGTAATAGAAGGAAATGATTACCTTTTGGAGAAATATACGTCTGGGAAATTATTG
GAAGCATTAGAACTCGAACAAGAGGAAAGCATAAGATTTCATAATTGTTCCCTGTTCCCT
GTTTATCACGGAAGTGCAAAAAACAATATAGGGATTGATAACCTTATAGAAGTGATTACG
AATAAATTTTATTCATCAACACATCGAGGTCAGTCTGAACTTTGCGGAAAAGTTTTCAAA
ATTGAGTATTCGGAAAAAAGACAGCGTCTTGCATATATACGTCTTTATAGTGGCGTACTG
CATTTGCGAGATCCGGTTAGAATATCGGAAAAGGAAAAAATAAAAATTACAGAAATGTAT
ACTTCAATAAATGGTGAATTATGTAAAATCGATAAGGCTTATTCCGGGGAAATTGTTATT
TTGCAGAATGAGTTTTTGAAGTTAAATAGTGTTCTTGGAGATACAAAGCTATTGCCACAG
AGAGAGAGAATTGAAAATCCCCTCCCTCTGCTGCAAACGACTGTTGAACCGAGCAAACCT
CAACAAAGGGAAATGTTACTTGATGCACTTTTAGAAATCTCCGACAGTGACCCGCTTCTG
CGATATTATGTGGATTCTGCGACACATGAAATCATACTTTCTTTCTTAGGGAAAGTACAA
ATGGAAGTGACTTGTGCTCTGCTGCAAGAAAAGTATCATGTGGAGATAGAAATAAAAGAG
CCTACAGTCATTTATATGGAAAGACCGTTAAAAAAAGCAGAGTATACCATTCACATCGAA
GTTCCACCGAATCCTTTCTGGGCTTCCATTGGTCTATCTGTAGCACCGCTTCCATTAGGG
AGCGGAGTACAGTATGAGAGCTCGGTTTCTCTTGGATACTTAAATCAATCGTTTCAAAAT
GCAGTTATGGAGGGGATACGCTATGGCTGTGAACAAGGATTGTATGGTTGGAATGTGACG
GACTGTAAAATCTGTTTTAAGTATGGCTTATACTATAGCCCTGTTAGTACCCCAGCAGAT
TTTCGGATGCTTGCTCCTATTGTATTGGAACAAGTCTTAAAAAAAGCTGGAACAGAATTG
TTAGAGCCATATCTTAGTTTTAAAATTTATGCGCCACAGGAATATCTTTCACGAGCATAC
AACGATGCTCCTAAATATTGTGCGAACATCGTAGACACTCAATTGAAAAATAATGAGGTC
ATTCTTAGTGGAGAAATCCCTGCTCGGTGTATTCAAAAATATCGTAGTGATTTAACTTTC
TTTACAAATGGACGTAGTGTTTGTTTAACAGAGTTAAAAGGGTACCATGTTACTACCGGT
GAACCTGTTTGCCAGCCCCGTCGTCCAAATAGTCGGATAGATAAAGTACGATATATGTTC
AATAAAATAACTTAG
>106574|ERR3578042|Neisseria_gonorrhoeae||Neisseria_gonorrhoeae:1-1935
ATGGAGGAAAATCACATGAAAATTATTAATATTGGAGTTTTAGCTCATGTTGATGCAGGA
AAAACTACCTTAACAGAAAGCTTATTATATAACAGTGGAGCGATTACAGAATTAGGAAGC
GTGGACAAAGGTACAACGAGGACGGATAATACGCTTTTAGAACGTCAGAGAGGAATTACA
ATTCAGACAGGAATAACCTCTTTTCAGTGGGAAAATACGAAGGTGAACATCATAGACACG
CCAGGACATATGGATTTCTTAGCAGAAGTATATCGTTCATTATCAGTTTTAGATGGGGCA
ATTCTACTGATTTCTGCAAAAGATGGCGTACAAGCACAAACTCGTATATTATTTCATGCA
CTTAGGAAAATGGGGATTCCCACAATCTTTTTTATCAATAAGATTGACCAAAATGGAATT
GATTTATCAACGGTTTATCAGGATATTAAAGAGAAACTTTCTGCCGAAATTGTAATCAAA
CAGAAGGTAGAACTGTATCCTAATATGTGTGTGACGAACTTTACCGAATCTGAACAATGG
GATATGGTAATAGAAGGAAATGATTACCTTTTGGAGAAATATACGTCTGGGAAATTATTG
GAAGCATTAGAACTCGAACAAGAGGAAAGCATAAGATTTCATAATTGTTCCCTGTTCCCT
GTTTATCACGGAAGTGCAAAAAACAATATAGGGATTGATAACCTTATAGAAGTGATTACG
AATAAATTTTATTCATCAACACATCGAGGTCAGTCTGAACTTTGCGGAAAAGTTTTCAAA
ATTGAGTATTCGGAAAAAAGACAGCGTCTTGCATATATACGTCTTTATAGTGGCGTACTG
CATTTGCGAGATCCGGTTAGAATATCGGAAAAGGAAAAAATAAAAATTACAGAAATGTAT
ACTTCAATAAATGGTGAATTATGTAAAATCGATAAGGCTTATTCCGGGGAAATTGTTATT
TTGCAGAATGAGTTTTTGAAGTTAAATAGTGTTCTTGGAGATACAAAGCTATTGCCACAG
AGAGAGAGAATTGAAAATCCCCTCCCTCTGCTGCAAACGACTGTTGAACCGAGCAAACCT
CAACAAAGGGAAATGTTACTTGATGCACTTTTAGAAATCTCCGACAGTGACCCGCTTCTG
CGATATTATGTGGATTCTGCGACACATGAAATCATACTTTCTTTCTTAGGGAAAGTACAA
ATGGAAGTGACTTGTGCTCTGCTGCAAGAAAAGTATCATGTGGAGATAGAAATAAAAGAG
CCTACAGTCATTTATATGGAAAGACCGTTAAAAAAAGCAGAGTATACCATTCACATCGAA
GTTCCACCGAATCCTTTCTGGGCTTCCATTGGTCTATCTGTAGCACCGCTTCCATTAGGG
AGCGGAGTACAGTATGAGAGCTCGGTTTCTCTTGGATACTTAAATCAATCGTTTCAAAAT
GCAGTTATGGAGGGGATACGCTATGGCTGTGAACAAGGATTGTATGGTTGGAATGTGACG
GACTGTAAAATCTGTTTTAAGTATGGCTTATACTATAGCCCTGTTAGTACCCCAGCAGAT
TTTCGGATGCTTGCTCCTATTGTATTGGAACAAGTCTTAAAAAAAGCTGGAACAGAATTG
TTAGAGCCATATCTTAGTTTTAAAATTTATGCGCCACAGGAATATCTTTCACGAGCATAC
AACGATGCTCCTAAATATTGTGCGAACATCGTAGACACTCAATTGAAAAATAATGAGGTC
ATTCTTAGTGGAGAAATCCCTGCTCGGTGTATTCAAAAATATCGTAGTGATTTAACTTTC
TTTACAAATGGACGTAGTGTTTGTTTAACAGAGTTAAAAGGGTACCATGTTACTACCGGT
GAACCTGTTTGCCAGCCCCGTCGTCCAAATAGTCGGATAGATAAAGTACGATATATGTTC
AATAAAATAACTTAG
>106575|ERR3578043|Neisseria_gonorrhoeae||Neisseria_gonorrhoeae:1-1935
ATGGAGGAAAATCACATGAAAATTATTAATATTGGAGTTTTAGCTCATGTTGATGCAGGA
AAAACTACCTTAACAGAAAGCTTATTATATAACAGTGGAGCGATTACAGAATTAGGAAGC
GTGGACAAAGGTACAACGAGGACGGATAATACGCTTTTAGAACGTCAGAGAGGAATTACA
ATTCAGACAGGAATAACCTCTTTTCAGTGGGAAAATACGAAGGTGAACATCATAGACACG
CCAGGACATATGGATTTCTTAGCAGAAGTATATCGTTCATTATCAGTTTTAGATGGGGCA
ATTCTACTGATTTCTGCAAAAGATGGCGTACAAGCACAAACTCGTATATTATTTCATGCA
CTTAGGAAAATGGGGATTCCCACAATCTTTTTTATCAATAAGATTGACCAAAATGGAATT
GATTTATCAACGGTTTATCAGGATATTAAAGAGAAACTTTCTGCCGAAATTGTAATCAAA
CAGAAGGTAGAACTGTATCCTAATATGTGTGTGACGAACTTTACCGAATCTGAACAATGG
GATATGGTAATAGAAGGAAATGATTACCTTTTGGAGAAATATACGTCTGGGAAATTATTG
GAAGCATTAGAACTCGAACAAGAGGAAAGCATAAGATTTCATAATTGTTCCCTGTTCCCT
GTTTATCACGGAAGTGCAAAAAACAATATAGGGATTGATAACCTTATAGAAGTGATTACG
AATAAATTTTATTCATCAACACATCGAGGTCAGTCTGAACTTTGCGGAAAAGTTTTCAAA
ATTGAGTATTCGGAAAAAAGACAGCGTCTTGCATATATACGTCTTTATAGTGGCGTACTG
CATTTGCGAGATCCGGTTAGAATATCGGAAAAGGAAAAAATAAAAATTACAGAAATGTAT
ACTTCAATAAATGGTGAATTATGTAAAATCGATAAGGCTTATTCCGGGGAAATTGTTATT
TTGCAGAATGAGTTTTTGAAGTTAAATAGTGTTCTTGGAGATACAAAGCTATTGCCACAG
AGAGAGAGAATTGAAAATCCCCTCCCTCTGCTGCAAACGACTGTTGAACCGAGCAAACCT
CAACAAAGGGAAATGTTACTTGATGCACTTTTAGAAATCTCCGACAGTGACCCGCTTCTG
CGATATTATGTGGATTCTGCGACACATGAAATCATACTTTCTTTCTTAGGGAAAGTACAA
ATGGAAGTGACTTGTGCTCTGCTGCAAGAAAAGTATCATGTGGAGATAGAAATAAAAGAG
CCTACAGTCATTTATATGGAAAGACCGTTAAAAAAAGCAGAGTATACCATTCACATCGAA
GTTCCACCGAATCCTTTCTGGGCTTCCATTGGTCTATCTGTAGCACCGCTTCCATTAGGG
AGCGGAGTACAGTATGAGAGCTCGGTTTCTCTTGGATACTTAAATCAATCGTTTCAAAAT
GCAGTTATGGAGGGGATACGCTATGGCTGTGAACAAGGATTGTATGGTTGGAATGTGACG
GACTGTAAAATCTGTTTTAAGTATGGCTTATACTATAGCCCTGTTAGTACCCCAGCAGAT
TTTCGGATGCTTGCTCCTATTGTATTGGAACAAGTCTTAAAAAAAGCTGGAACAGAATTG
TTAGAGCCATATCTTAGTTTTAAAATTTATGCGCCACAGGAATATCTTTCACGAGCATAC
AACGATGCTCCTAAATATTGTGCGAACATCGTAGACACTCAATTGAAAAATAATGAGGTC
ATTCTTAGTGGAGAAATCCCTGCTCGGTGTATTCAAAAATATCGTAGTGATTTAACTTTC
TTTACAAATGGACGTAGTGTTTGTTTAACAGAGTTAAAAGGGTACCATGTTACTACCGGT
GAACCTGTTTGCCAGCCCCGTCGTCCAAATAGTCGGATAGATAAAGTACGATATATGTTC
AATAAAATAACTTAG
>106577|ERR3578091|Neisseria_gonorrhoeae||Neisseria_gonorrhoeae:1-1935
ATGGAGGAAAATCACATGAAAATTATTAATATTGGAGTTTTAGCTCATGTTGATGCAGGA
AAAACTACCTTAACAGAAAGCTTATTATATAACAGTGGAGCGATTACAGAATTAGGAAGC
GTGGACAAAGGTACAACGAGGACGGATAATACGCTTTTAGAACGTCAGAGAGGAATTACA
ATTCAGACAGGAATAACCTCTTTTCAGTGGGAAAATACGAAGGTGAACATCATAGACACG
CCAGGACATATGGATTTCTTAGCAGAAGTATATCGTTCATTATCAGTTTTAGATGGGGCA
ATTCTACTGATTTCTGCAAAAGATGGCGTACAAGCACAAACTCGTATATTATTTCATGCA
CTTAGGAAAATGGGGATTCCCACAATCTTTTTTATCAATAAGATTGACCAAAATGGAATT
GATTTATCAACGGTTTATCAGGATATTAAAGAGAAACTTTCTGCCGAAATTGTAATCAAA
CAGAAGGTAGAACTGTATCCTAATATGTGTGTGACGAACTTTACCGAATCTGAACAATGG
GATATGGTAATAGAAGGAAATGATTACCTTTTGGAGAAATATACGTCTGGGAAATTATTG
GAAGCATTAGAACTCGAACAAGAGGAAAGCATAAGATTTCATAATTGTTCCCTGTTCCCT
GTTTATCACGGAAGTGCAAAAAACAATATAGGGATTGATAACCTTATAGAAGTGATTACG
AATAAATTTTATTCATCAACACATCGAGGTCAGTCTGAACTTTGCGGAAAAGTTTTCAAA
ATTGAGTATTCGGAAAAAAGACAGCGTCTTGCATATATACGTCTTTATAGTGGCGTACTG
CATTTGCGAGATCCGGTTAGAATATCGGAAAAGGAAAAAATAAAAATTACAGAAATGTAT
ACTTCAATAAATGGTGAATTATGTAAAATCGATAAGGCTTATTCCGGGGAAATTGTTATT
TTGCAGAATGAGTTTTTGAAGTTAAATAGTGTTCTTGGAGATACAAAGCTATTGCCACAG
AGAGAGAGAATTGAAAATCCCCTCCCTCTGCTGCAAACGACTGTTGAACCGAGCAAACCT
CAACAAAGGGAAATGTTACTTGATGCACTTTTAGAAATCTCCGACAGTGACCCGCTTCTG
CGATATTATGTGGATTCTGCGACACATGAAATCATACTTTCTTTCTTAGGGAAAGTACAA
ATGGAAGTGACTTGTGCTCTGCTGCAAGAAAAGTATCATGTGGAGATAGAAATAAAAGAG
CCTACAGTCATTTATATGGAAAGACCGTTAAAAAAAGCAGAGTATACCATTCACATCGAA
GTTCCACCGAATCCTTTCTGGGCTTCCATTGGTCTATCTGTAGCACCGCTTCCATTAGGG
AGCGGAGTACAGTATGAGAGCTCGGTTTCTCTTGGATACTTAAATCAATCGTTTCAAAAT
GCAGTTATGGAGGGGATACGCTATGGCTGTGAACAAGGATTGTATGGTTGGAATGTGACG
GACTGTAAAATCTGTTTTAAGTATGGCTTATACTATAGCCCTGTTAGTACCCCAGCAGAT
TTTCGGATGCTTGCTCCTATTGTATTGGAACAAGTCTTAAAAAAAGCTGGAACAGAATTG
TTAGAGCCATATCTTAGTTTTAAAATTTATGCGCCACAGGAATATCTTTCACGAGCATAC
AACGATGCTCCTAAATATTGTGCGAACATCGTAGACACTCAATTGAAAAATAATGAGGTC
ATTCTTAGTGGAGAAATCCCTGCTCGGTGTATTCAAAAATATCGTAGTGATTTAACTTTC
TTTACAAATGGACGTAGTGTTTGTTTAACAGAGTTAAAAGGGTACCATGTTACTACCGGT
GAACCTGTTTGCCAGCCCCGTCGTCCAAATAGTCGGATAGATAAAGTACGATATATGTTC
AATAAAATAACTTAG
>106578|ERR3578127|Neisseria_gonorrhoeae||Neisseria_gonorrhoeae:1-1935
ATGGAGGAAAATCACATGAAAATTATTAATATTGGAGTTTTAGCTCATGTTGATGCAGGA
AAAACTACCTTAACAGAAAGCTTATTATATAACAGTGGAGCGATTACAGAATTAGGAAGC
GTGGACAAAGGTACAACGAGGACGGATAATACGCTTTTAGAACGTCAGAGAGGAATTACA
ATTCAGACAGGAATAACCTCTTTTCAGTGGGAAAATACGAAGGTGAACATCATAGACACG
CCAGGACATATGGATTTCTTAGCAGAAGTATATCGTTCATTATCAGTTTTAGATGGGGCA
ATTCTACTGATTTCTGCAAAAGATGGCGTACAAGCACAAACTCGTATATTATTTCATGCA
CTTAGGAAAATGGGGATTCCCACAATCTTTTTTATCAATAAGATTGACCAAAATGGAATT
GATTTATCAACGGTTTATCAGGATATTAAAGAGAAACTTTCTGCCGAAATTGTAATCAAA
CAGAAGGTAGAACTGTATCCTAATATGTGTGTGACGAACTTTACCGAATCTGAACAATGG
GATATGGTAATAGAAGGAAATGATTACCTTTTGGAGAAATATACGTCTGGGAAATTATTG
GAAGCATTAGAACTCGAACAAGAGGAAAGCATAAGATTTCATAATTGTTCCCTGTTCCCT
GTTTATCACGGAAGTGCAAAAAACAATATAGGGATTGATAACCTTATAGAAGTGATTACG
AATAAATTTTATTCATCAACACATCGAGGTCAGTCTGAACTTTGCGGAAAAGTTTTCAAA
ATTGAGTATTCGGAAAAAAGACAGCGTCTTGCATATATACGTCTTTATAGTGGCGTACTG
CATTTGCGAGATCCGGTTAGAATATCGGAAAAGGAAAAAATAAAAATTACAGAAATGTAT
ACTTCAATAAATGGTGAATTATGTAAAATCGATAAGGCTTATTCCGGGGAAATTGTTATT
TTGCAGAATGAGTTTTTGAAGTTAAATAGTGTTCTTGGAGATACAAAGCTATTGCCACAG
AGAGAGAGAATTGAAAATCCCCTCCCTCTGCTGCAAACGACTGTTGAACCGAGCAAACCT
CAACAAAGGGAAATGTTACTTGATGCACTTTTAGAAATCTCCGACAGTGACCCGCTTCTG
CGATATTATGTGGATTCTGCGACACATGAAATCATACTTTCTTTCTTAGGGAAAGTACAA
ATGGAAGTGACTTGTGCTCTGCTGCAAGAAAAGTATCATGTGGAGATAGAAATAAAAGAG
CCTACAGTCATTTATATGGAAAGACCGTTAAAAAAAGCAGAGTATACCATTCACATCGAA
GTTCCACCGAATCCTTTCTGGGCTTCCATTGGTCTATCTGTAGCACCGCTTCCATTAGGG
AGCGGAGTACAGTATGAGAGCTCGGTTTCTCTTGGATACTTAAATCAATCGTTTCAAAAT
GCAGTTATGGAGGGGATACGCTATGGCTGTGAACAAGGATTGTATGGTTGGAATGTGACG
GACTGTAAAATCTGTTTTAAGTATGGCTTATACTATAGCCCTGTTAGTACCCCAGCAGAT
TTTCGGATGCTTGCTCCTATTGTATTGGAACAAGTCTTAAAAAAAGCTGGAACAGAATTG
TTAGAGCCATATCTTAGTTTTAAAATTTATGCGCCACAGGAATATCTTTCACGAGCATAC
AACGATGCTCCTAAATATTGTGCGAACATCGTAGACACTCAATTGAAAAATAATGAGGTC
ATTCTTAGTGGAGAAATCCCTGCTCGGTGTATTCAAAAATATCGTAGTGATTTAACTTTC
TTTACAAATGGACGTAGTGTTTGTTTAACAGAGTTAAAAGGGTACCATGTTACTACCGGT
GAACCTGTTTGCCAGCCCCGTCGTCCAAATAGTCGGATAGATAAAGTACGATATATGTTC
AATAAAATAACTTAG
>106579|ERR3578143|Neisseria_gonorrhoeae||Neisseria_gonorrhoeae:1-1935
ATGGAGGAAAATCACATGAAAATTATTAATATTGGAGTTTTAGCTCATGTTGATGCAGGA
AAAACTACCTTAACAGAAAGCTTATTATATAACAGTGGAGCGATTACAGAATTAGGAAGC
GTGGACAAAGGTACAACGAGGACGGATAATACGCTTTTAGAACGTCAGAGAGGAATTACA
ATTCAGACAGGAATAACCTCTTTTCAGTGGGAAAATACGAAGGTGAACATCATAGACACG
CCAGGACATATGGATTTCTTAGCAGAAGTATATCGTTCATTATCAGTTTTAGATGGGGCA
ATTCTACTGATTTCTGCAAAAGATGGCGTACAAGCACAAACTCGTATATTATTTCATGCA
CTTAGGAAAATGGGGATTCCCACAATCTTTTTTATCAATAAGATTGACCAAAATGGAATT
GATTTATCAACGGTTTATCAGGATATTAAAGAGAAACTTTCTGCCGAAATTGTAATCAAA
CAGAAGGTAGAACTGTATCCTAATATGTGTGTGACGAACTTTACCGAATCTGAACAATGG
GATATGGTAATAGAAGGAAATGATTACCTTTTGGAGAAATATACGTCTGGGAAATTATTG
GAAGCATTAGAACTCGAACAAGAGGAAAGCATAAGATTTCATAATTGTTCCCTGTTCCCT
GTTTATCACGGAAGTGCAAAAAACAATATAGGGATTGATAACCTTATAGAAGTGATTACG
AATAAATTTTATTCATCAACACATCGAGGTCAGTCTGAACTTTGCGGAAAAGTTTTCAAA
ATTGAGTATTCGGAAAAAAGACAGCGTCTTGCATATATACGTCTTTATAGTGGCGTACTG
CATTTGCGAGATCCGGTTAGAATATCGGAAAAGGAAAAAATAAAAATTACAGAAATGTAT
ACTTCAATAAATGGTGAATTATGTAAAATCGATAAGGCTTATTCCGGGGAAATTGTTATT
TTGCAGAATGAGTTTTTGAAGTTAAATAGTGTTCTTGGAGATACAAAGCTATTGCCACAG
AGAGAGAGAATTGAAAATCCCCTCCCTCTGCTGCAAACGACTGTTGAACCGAGCAAACCT
CAACAAAGGGAAATGTTACTTGATGCACTTTTAGAAATCTCCGACAGTGACCCGCTTCTG
CGATATTATGTGGATTCTGCGACACATGAAATCATACTTTCTTTCTTAGGGAAAGTACAA
ATGGAAGTGACTTGTGCTCTGCTGCAAGAAAAGTATCATGTGGAGATAGAAATAAAAGAG
CCTACAGTCATTTATATGGAAAGACCGTTAAAAAAAGCAGAGTATACCATTCACATCGAA
GTTCCACCGAATCCTTTCTGGGCTTCCATTGGTCTATCTGTAGCACCGCTTCCATTAGGG
AGCGGAGTACAGTATGAGAGCTCGGTTTCTCTTGGATACTTAAATCAATCGTTTCAAAAT
GCAGTTATGGAGGGGATACGCTATGGCTGTGAACAAGGATTGTATGGTTGGAATGTGACG
GACTGTAAAATCTGTTTTAAGTATGGCTTATACTATAGCCCTGTTAGTACCCCAGCAGAT
TTTCGGATGCTTGCTCCTATTGTATTGGAACAAGTCTTAAAAAAAGCTGGAACAGAATTG
TTAGAGCCATATCTTAGTTTTAAAATTTATGCGCCACAGGAATATCTTTCACGAGCATAC
AACGATGCTCCTAAATATTGTGCGAACATCGTAGACACTCAATTGAAAAATAATGAGGTC
ATTCTTAGTGGAGAAATCCCTGCTCGGTGTATTCAAAAATATCGTAGTGATTTAACTTTC
TTTACAAATGGACGTAGTGTTTGTTTAACAGAGTTAAAAGGGTACCATGTTACTACCGGT
GAACCTGTTTGCCAGCCCCGTCGTCCAAATAGTCGGATAGATAAAGTACGATATATGTTC
AATAAAATAACTTAG
>106580|ERR3578147|Neisseria_gonorrhoeae||Neisseria_gonorrhoeae:1-1935
ATGGAGGAAAATCACATGAAAATTATTAATATTGGAGTTTTAGCTCATGTTGATGCAGGA
AAAACTACCTTAACAGAAAGCTTATTATATAACAGTGGAGCGATTACAGAATTAGGAAGC
GTGGACAAAGGTACAACGAGGACGGATAATACGCTTTTAGAACGTCAGAGAGGAATTACA
ATTCAGACAGGAATAACCTCTTTTCAGTGGGAAAATACGAAGGTGAACATCATAGACACG
CCAGGACATATGGATTTCTTAGCAGAAGTATATCGTTCATTATCAGTTTTAGATGGGGCA
ATTCTACTGATTTCTGCAAAAGATGGCGTACAAGCACAAACTCGTATATTATTTCATGCA
CTTAGGAAAATGGGGATTCCCACAATCTTTTTTATCAATAAGATTGACCAAAATGGAATT
GATTTATCAACGGTTTATCAGGATATTAAAGAGAAACTTTCTGCCGAAATTGTAATCAAA
CAGAAGGTAGAACTGTATCCTAATATGTGTGTGACGAACTTTACCGAATCTGAACAATGG
GATATGGTAATAGAAGGAAATGATTACCTTTTGGAGAAATATACGTCTGGGAAATTATTG
GAAGCATTAGAACTCGAACAAGAGGAAAGCATAAGATTTCATAATTGTTCCCTGTTCCCT
GTTTATCACGGAAGTGCAAAAAACAATATAGGGATTGATAACCTTATAGAAGTGATTACG
AATAAATTTTATTCATCAACACATCGAGGTCAGTCTGAACTTTGCGGAAAAGTTTTCAAA
ATTGAGTATTCGGAAAAAAGACAGCGTCTTGCATATATACGTCTTTATAGTGGCGTACTG
CATTTGCGAGATCCGGTTAGAATATCGGAAAAGGAAAAAATAAAAATTACAGAAATGTAT
ACTTCAATAAATGGTGAATTATGTAAAATCGATAAGGCTTATTCCGGGGAAATTGTTATT
TTGCAGAATGAGTTTTTGAAGTTAAATAGTGTTCTTGGAGATACAAAGCTATTGCCACAG
AGAGAGAGAATTGAAAATCCCCTCCCTCTGCTGCAAACGACTGTTGAACCGAGCAAACCT
CAACAAAGGGAAATGTTACTTGATGCACTTTTAGAAATCTCCGACAGTGACCCGCTTCTG
CGATATTATGTGGATTCTGCGACACATGAAATCATACTTTCTTTCTTAGGGAAAGTACAA
ATGGAAGTGACTTGTGCTCTGCTGCAAGAAAAGTATCATGTGGAGATAGAAATAAAAGAG
CCTACAGTCATTTATATGGAAAGACCGTTAAAAAAAGCAGAGTATACCATTCACATCGAA
GTTCCACCGAATCCTTTCTGGGCTTCCATTGGTCTATCTGTAGCACCGCTTCCATTAGGG
AGCGGAGTACAGTATGAGAGCTCGGTTTCTCTTGGATACTTAAATCAATCGTTTCAAAAT
GCAGTTATGGAGGGGATACGCTATGGCTGTGAACAAGGATTGTATGGTTGGAATGTGACG
GACTGTAAAATCTGTTTTAAGTATGGCTTATACTATAGCCCTGTTAGTACCCCAGCAGAT
TTTCGGATGCTTGCTCCTATTGTATTGGAACAAGTCTTAAAAAAAGCTGGAACAGAATTG
TTAGAGCCATATCTTAGTTTTAAAATTTATGCGCCACAGGAATATCTTTCACGAGCATAC
AACGATGCTCCTAAATATTGTGCGAACATCGTAGACACTCAATTGAAAAATAATGAGGTC
ATTCTTAGTGGAGAAATCCCTGCTCGGTGTATTCAAAAATATCGTAGTGATTTAACTTTC
TTTACAAATGGACGTAGTGTTTGTTTAACAGAGTTAAAAGGGTACCATGTTACTACCGGT
GAACCTGTTTGCCAGCCCCGTCGTCCAAATAGTCGGATAGATAAAGTACGATATATGTTC
AATAAAATAACTTAG
>106581|ERR3578153|Neisseria_gonorrhoeae||Neisseria_gonorrhoeae:1-1935
ATGGAGGAAAATCACATGAAAATTATTAATATTGGAGTTTTAGCTCATGTTGATGCAGGA
AAAACTACCTTAACAGAAAGCTTATTATATAACAGTGGAGCGATTACAGAATTAGGAAGC
GTGGACAAAGGTACAACGAGGACGGATAATACGCTTTTAGAACGTCAGAGAGGAATTACA
ATTCAGACAGGAATAACCTCTTTTCAGTGGGAAAATACGAAGGTGAACATCATAGACACG
CCAGGACATATGGATTTCTTAGCAGAAGTATATCGTTCATTATCAGTTTTAGATGGGGCA
ATTCTACTGATTTCTGCAAAAGATGGCGTACAAGCACAAACTCGTATATTATTTCATGCA
CTTAGGAAAATGGGGATTCCCACAATCTTTTTTATCAATAAGATTGACCAAAATGGAATT
GATTTATCAACGGTTTATCAGGATATTAAAGAGAAACTTTCTGCCGAAATTGTAATCAAA
CAGAAGGTAGAACTGTATCCTAATATGTGTGTGACGAACTTTACCGAATCTGAACAATGG
GATATGGTAATAGAAGGAAATGATTACCTTTTGGAGAAATATACGTCTGGGAAATTATTG
GAAGCATTAGAACTCGAACAAGAGGAAAGCATAAGATTTCATAATTGTTCCCTGTTCCCT
GTTTATCACGGAAGTGCAAAAAACAATATAGGGATTGATAACCTTATAGAAGTGATTACG
AATAAATTTTATTCATCAACACATCGAGGTCAGTCTGAACTTTGCGGAAAAGTTTTCAAA
ATTGAGTATTCGGAAAAAAGACAGCGTCTTGCATATATACGTCTTTATAGTGGCGTACTG
CATTTGCGAGATCCGGTTAGAATATCGGAAAAGGAAAAAATAAAAATTACAGAAATGTAT
ACTTCAATAAATGGTGAATTATGTAAAATCGATAAGGCTTATTCCGGGGAAATTGTTATT
TTGCAGAATGAGTTTTTGAAGTTAAATAGTGTTCTTGGAGATACAAAGCTATTGCCACAG
AGAGAGAGAATTGAAAATCCCCTCCCTCTGCTGCAAACGACTGTTGAACCGAGCAAACCT
CAACAAAGGGAAATGTTACTTGATGCACTTTTAGAAATCTCCGACAGTGACCCGCTTCTG
CGATATTATGTGGATTCTGCGACACATGAAATCATACTTTCTTTCTTAGGGAAAGTACAA
ATGGAAGTGACTTGTGCTCTGCTGCAAGAAAAGTATCATGTGGAGATAGAAATAAAAGAG
CCTACAGTCATTTATATGGAAAGACCGTTAAAAAAAGCAGAGTATACCATTCACATCGAA
GTTCCACCGAATCCTTTCTGGGCTTCCATTGGTCTATCTGTAGCACCGCTTCCATTAGGG
AGCGGAGTACAGTATGAGAGCTCGGTTTCTCTTGGATACTTAAATCAATCGTTTCAAAAT
GCAGTTATGGAGGGGATACGCTATGGCTGTGAACAAGGATTGTATGGTTGGAATGTGACG
GACTGTAAAATCTGTTTTAAGTATGGCTTATACTATAGCCCTGTTAGTACCCCAGCAGAT
TTTCGGATGCTTGCTCCTATTGTATTGGAACAAGTCTTAAAAAAAGCTGGAACAGAATTG
TTAGAGCCATATCTTAGTTTTAAAATTTATGCGCCACAGGAATATCTTTCACGAGCATAC
AACGATGCTCCTAAATATTGTGCGAACATCGTAGACACTCAATTGAAAAATAATGAGGTC
ATTCTTAGTGGAGAAATCCCTGCTCGGTGTATTCAAAAATATCGTAGTGATTTAACTTTC
TTTACAAATGGACGTAGTGTTTGTTTAACAGAGTTAAAAGGGTACCATGTTACTACCGGT
GAACCTGTTTGCCAGCCCCGTCGTCCAAATAGTCGGATAGATAAAGTACGATATATGTTC
AATAAAATAACTTAG
>106583|ERR3578177|Neisseria_gonorrhoeae||Neisseria_gonorrhoeae:1-1935
ATGGAGGAAAATCACATGAAAATTATTAATATTGGAGTTTTAGCTCATGTTGATGCAGGA
AAAACTACCTTAACAGAAAGCTTATTATATAACAGTGGAGCGATTACAGAATTAGGAAGC
GTGGACAAAGGTACAACGAGGACGGATAATACGCTTTTAGAACGTCAGAGAGGAATTACA
ATTCAGACAGGAATAACCTCTTTTCAGTGGGAAAATACGAAGGTGAACATCATAGACACG
CCAGGACATATGGATTTCTTAGCAGAAGTATATCGTTCATTATCAGTTTTAGATGGGGCA
ATTCTACTGATTTCTGCAAAAGATGGCGTACAAGCACAAACTCGTATATTATTTCATGCA
CTTAGGAAAATGGGGATTCCCACAATCTTTTTTATCAATAAGATTGACCAAAATGGAATT
GATTTATCAACGGTTTATCAGGATATTAAAGAGAAACTTTCTGCCGAAATTGTAATCAAA
CAGAAGGTAGAACTGTATCCTAATATGTGTGTGACGAACTTTACCGAATCTGAACAATGG
GATATGGTAATAGAAGGAAATGATTACCTTTTGGAGAAATATACGTCTGGGAAATTATTG
GAAGCATTAGAACTCGAACAAGAGGAAAGCATAAGATTTCATAATTGTTCCCTGTTCCCT
GTTTATCACGGAAGTGCAAAAAACAATATAGGGATTGATAACCTTATAGAAGTGATTACG
AATAAATTTTATTCATCAACACATCGAGGTCAGTCTGAACTTTGCGGAAAAGTTTTCAAA
ATTGAGTATTCGGAAAAAAGACAGCGTCTTGCATATATACGTCTTTATAGTGGCGTACTG
CATTTGCGAGATCCGGTTAGAATATCGGAAAAGGAAAAAATAAAAATTACAGAAATGTAT
ACTTCAATAAATGGTGAATTATGTAAAATCGATAAGGCTTATTCCGGGGAAATTGTTATT
TTGCAGAATGAGTTTTTGAAGTTAAATAGTGTTCTTGGAGATACAAAGCTATTGCCACAG
AGAGAGAGAATTGAAAATCCCCTCCCTCTGCTGCAAACGACTGTTGAACCGAGCAAACCT
CAACAAAGGGAAATGTTACTTGATGCACTTTTAGAAATCTCCGACAGTGACCCGCTTCTG
CGATATTATGTGGATTCTGCGACACATGAAATCATACTTTCTTTCTTAGGGAAAGTACAA
ATGGAAGTGACTTGTGCTCTGCTGCAAGAAAAGTATCATGTGGAGATAGAAATAAAAGAG
CCTACAGTCATTTATATGGAAAGACCGTTAAAAAAAGCAGAGTATACCATTCACATCGAA
GTTCCACCGAATCCTTTCTGGGCTTCCATTGGTCTATCTGTAGCACCGCTTCCATTAGGG
AGCGGAGTACAGTATGAGAGCTCGGTTTCTCTTGGATACTTAAATCAATCGTTTCAAAAT
GCAGTTATGGAGGGGATACGCTATGGCTGTGAACAAGGATTGTATGGTTGGAATGTGACG
GACTGTAAAATCTGTTTTAAGTATGGCTTATACTATAGCCCTGTTAGTACCCCAGCAGAT
TTTCGGATGCTTGCTCCTATTGTATTGGAACAAGTCTTAAAAAAAGCTGGAACAGAATTG
TTAGAGCCATATCTTAGTTTTAAAATTTATGCGCCACAGGAATATCTTTCACGAGCATAC
AACGATGCTCCTAAATATTGTGCGAACATCGTAGACACTCAATTGAAAAATAATGAGGTC
ATTCTTAGTGGAGAAATCCCTGCTCGGTGTATTCAAAAATATCGTAGTGATTTAACTTTC
TTTACAAATGGACGTAGTGTTTGTTTAACAGAGTTAAAAGGGTACCATGTTACTACCGGT
GAACCTGTTTGCCAGCCCCGTCGTCCAAATAGTCGGATAGATAAAGTACGATATATGTTC
AATAAAATAACTTAG
>106584|ERR3578216|Neisseria_gonorrhoeae||Neisseria_gonorrhoeae:1-1935
ATGGAGGAAAATCACATGAAAATTATTAATATTGGAGTTTTAGCTCATGTTGATGCAGGA
AAAACTACCTTAACAGAAAGCTTATTATATAACAGTGGAGCGATTACAGAATTAGGAAGC
GTGGACAAAGGTACAACGAGGACGGATAATACGCTTTTAGAACGTCAGAGAGGAATTACA
ATTCAGACAGGAATAACCTCTTTTCAGTGGGAAAATACGAAGGTGAACATCATAGACACG
CCAGGACATATGGATTTCTTAGCAGAAGTATATCGTTCATTATCAGTTTTAGATGGGGCA
ATTCTACTGATTTCTGCAAAAGATGGCGTACAAGCACAAACTCGTATATTATTTCATGCA
CTTAGGAAAATGGGGATTCCCACAATCTTTTTTATCAATAAGATTGACCAAAATGGAATT
GATTTATCAACGGTTTATCAGGATATTAAAGAGAAACTTTCTGCCGAAATTGTAATCAAA
CAGAAGGTAGAACTGTATCCTAATATGTGTGTGACGAACTTTACCGAATCTGAACAATGG
GATATGGTAATAGAAGGAAATGATTACCTTTTGGAGAAATATACGTCTGGGAAATTATTG
GAAGCATTAGAACTCGAACAAGAGGAAAGCATAAGATTTCATAATTGTTCCCTGTTCCCT
GTTTATCACGGAAGTGCAAAAAACAATATAGGGATTGATAACCTTATAGAAGTGATTACG
AATAAATTTTATTCATCAACACATCGAGGTCAGTCTGAACTTTGCGGAAAAGTTTTCAAA
ATTGAGTATTCGGAAAAAAGACAGCGTCTTGCATATATACGTCTTTATAGTGGCGTACTG
CATTTGCGAGATCCGGTTAGAATATCGGAAAAGGAAAAAATAAAAATTACAGAAATGTAT
ACTTCAATAAATGGTGAATTATGTAAAATCGATAAGGCTTATTCCGGGGAAATTGTTATT
TTGCAGAATGAGTTTTTGAAGTTAAATAGTGTTCTTGGAGATACAAAGCTATTGCCACAG
AGAGAGAGAATTGAAAATCCCCTCCCTCTGCTGCAAACGACTGTTGAACCGAGCAAACCT
CAACAAAGGGAAATGTTACTTGATGCACTTTTAGAAATCTCCGACAGTGACCCGCTTCTG
CGATATTATGTGGATTCTGCGACACATGAAATCATACTTTCTTTCTTAGGGAAAGTACAA
ATGGAAGTGACTTGTGCTCTGCTGCAAGAAAAGTATCATGTGGAGATAGAAATAAAAGAG
CCTACAGTCATTTATATGGAAAGACCGTTAAAAAAAGCAGAGTATACCATTCACATCGAA
GTTCCACCGAATCCTTTCTGGGCTTCCATTGGTCTATCTGTAGCACCGCTTCCATTAGGG
AGCGGAGTACAGTATGAGAGCTCGGTTTCTCTTGGATACTTAAATCAATCGTTTCAAAAT
GCAGTTATGGAGGGGATACGCTATGGCTGTGAACAAGGATTGTATGGTTGGAATGTGACG
GACTGTAAAATCTGTTTTAAGTATGGCTTATACTATAGCCCTGTTAGTACCCCAGCAGAT
TTTCGGATGCTTGCTCCTATTGTATTGGAACAAGTCTTAAAAAAAGCTGGAACAGAATTG
TTAGAGCCATATCTTAGTTTTAAAATTTATGCGCCACAGGAATATCTTTCACGAGCATAC
AACGATGCTCCTAAATATTGTGCGAACATCGTAGACACTCAATTGAAAAATAATGAGGTC
ATTCTTAGTGGAGAAATCCCTGCTCGGTGTATTCAAAAATATCGTAGTGATTTAACTTTC
TTTACAAATGGACGTAGTGTTTGTTTAACAGAGTTAAAAGGGTACCATGTTACTACCGGT
GAACCTGTTTGCCAGCCCCGTCGTCCAAATAGTCGGATAGATAAAGTACGATATATGTTC
AATAAAATAACTTAG
>106585|ERR3578828|Neisseria_gonorrhoeae||Neisseria_gonorrhoeae:1-1935
ATGGAGGAAAATCACATGAAAATTATTAATATTGGAGTTTTAGCTCATGTTGATGCAGGA
AAAACTACCTTAACAGAAAGCTTATTATATAACAGTGGAGCGATTACAGAATTAGGAAGC
GTGGACAAAGGTACAACGAGGACGGATAATACGCTTTTAGAACGTCAGAGAGGAATTACA
ATTCAGACAGGAATAACCTCTTTTCAGTGGGAAAATACGAAGGTGAACATCATAGACACG
CCAGGACATATGGATTTCTTAGCAGAAGTATATCGTTCATTATCAGTTTTAGATGGGGCA
ATTCTACTGATTTCTGCAAAAGATGGCGTACAAGCACAAACTCGTATATTATTTCATGCA
CTTAGGAAAATGGGGATTCCCACAATCTTTTTTATCAATAAGATTGACCAAAATGGAATT
GATTTATCAACGGTTTATCAGGATATTAAAGAGAAACTTTCTGCCGAAATTGTAATCAAA
CAGAAGGTAGAACTGTATCCTAATATGTGTGTGACGAACTTTACCGAATCTGAACAATGG
GATATGGTAATAGAAGGAAATGATTACCTTTTGGAGAAATATACGTCTGGGAAATTATTG
GAAGCATTAGAACTCGAACAAGAGGAAAGCATAAGATTTCATAATTGTTCCCTGTTCCCT
GTTTATCACGGAAGTGCAAAAAACAATATAGGGATTGATAACCTTATAGAAGTGATTACG
AATAAATTTTATTCATCAACACATCGAGGTCAGTCTGAACTTTGCGGAAAAGTTTTCAAA
ATTGAGTATTCGGAAAAAAGACAGCGTCTTGCATATATACGTCTTTATAGTGGCGTACTG
CATTTGCGAGATCCGGTTAGAATATCGGAAAAGGAAAAAATAAAAATTACAGAAATGTAT
ACTTCAATAAATGGTGAATTATGTAAAATCGATAAGGCTTATTCCGGGGAAATTGTTATT
TTGCAGAATGAGTTTTTGAAGTTAAATAGTGTTCTTGGAGATACAAAGCTATTGCCACAG
AGAGAGAGAATTGAAAATCCCCTCCCTCTGCTGCAAACGACTGTTGAACCGAGCAAACCT
CAACAAAGGGAAATGTTACTTGATGCACTTTTAGAAATCTCCGACAGTGACCCGCTTCTG
CGATATTATGTGGATTCTGCGACACATGAAATCATACTTTCTTTCTTAGGGAAAGTACAA
ATGGAAGTGACTTGTGCTCTGCTGCAAGAAAAGTATCATGTGGAGATAGAAATAAAAGAG
CCTACAGTCATTTATATGGAAAGACCGTTAAAAAAAGCAGAGTATACCATTCACATCGAA
GTTCCACCGAATCCTTTCTGGGCTTCCATTGGTCTATCTGTAGCACCGCTTCCATTAGGG
AGCGGAGTACAGTATGAGAGCTCGGTTTCTCTTGGATACTTAAATCAATCGTTTCAAAAT
GCAGTTATGGAGGGGATACGCTATGGCTGTGAACAAGGATTGTATGGTTGGAATGTGACG
GACTGTAAAATCTGTTTTAAGTATGGCTTATACTATAGCCCTGTTAGTACCCCAGCAGAT
TTTCGGATGCTTGCTCCTATTGTATTGGAACAAGTCTTAAAAAAAGCTGGAACAGAATTG
TTAGAGCCATATCTTAGTTTTAAAATTTATGCGCCACAGGAATATCTTTCACGAGCATAC
AACGATGCTCCTAAATATTGTGCGAACATCGTAGACACTCAATTGAAAAATAATGAGGTC
ATTCTTAGTGGAGAAATCCCTGCTCGGTGTATTCAAAAATATCGTAGTGATTTAACTTTC
TTTACAAATGGACGTAGTGTTTGTTTAACAGAGTTAAAAGGGTACCATGTTACTACCGGT
GAACCTGTTTGCCAGCCCCGTCGTCCAAATAGTCGGATAGATAAAGTACGATATATGTTC
AATAAAATAACTTAG
>106586|ERR3578892|Neisseria_gonorrhoeae||Neisseria_gonorrhoeae:1-1935
ATGGAGGAAAATCACATGAAAATTATTAATATTGGAGTTTTAGCTCATGTTGATGCAGGA
AAAACTACCTTAACAGAAAGCTTATTATATAACAGTGGAGCGATTACAGAATTAGGAAGC
GTGGACAAAGGTACAACGAGGACGGATAATACGCTTTTAGAACGTCAGAGAGGAATTACA
ATTCAGACAGGAATAACCTCTTTTCAGTGGGAAAATACGAAGGTGAACATCATAGACACG
CCAGGACATATGGATTTCTTAGCAGAAGTATATCGTTCATTATCAGTTTTAGATGGGGCA
ATTCTACTGATTTCTGCAAAAGATGGCGTACAAGCACAAACTCGTATATTATTTCATGCA
CTTAGGAAAATGGGGATTCCCACAATCTTTTTTATCAATAAGATTGACCAAAATGGAATT
GATTTATCAACGGTTTATCAGGATATTAAAGAGAAACTTTCTGCCGAAATTGTAATCAAA
CAGAAGGTAGAACTGTATCCTAATATGTGTGTGACGAACTTTACCGAATCTGAACAATGG
GATATGGTAATAGAAGGAAATGATTACCTTTTGGAGAAATATACGTCTGGGAAATTATTG
GAAGCATTAGAACTCGAACAAGAGGAAAGCATAAGATTTCATAATTGTTCCCTGTTCCCT
GTTTATCACGGAAGTGCAAAAAACAATATAGGGATTGATAACCTTATAGAAGTGATTACG
AATAAATTTTATTCATCAACACATCGAGGTCAGTCTGAACTTTGCGGAAAAGTTTTCAAA
ATTGAGTATTCGGAAAAAAGACAGCGTCTTGCATATATACGTCTTTATAGTGGCGTACTG
CATTTGCGAGATCCGGTTAGAATATCGGAAAAGGAAAAAATAAAAATTACAGAAATGTAT
ACTTCAATAAATGGTGAATTATGTAAAATCGATAAGGCTTATTCCGGGGAAATTGTTATT
TTGCAGAATGAGTTTTTGAAGTTAAATAGTGTTCTTGGAGATACAAAGCTATTGCCACAG
AGAGAGAGAATTGAAAATCCCCTCCCTCTGCTGCAAACGACTGTTGAACCGAGCAAACCT
CAACAAAGGGAAATGTTACTTGATGCACTTTTAGAAATCTCCGACAGTGACCCGCTTCTG
CGATATTATGTGGATTCTGCGACACATGAAATCATACTTTCTTTCTTAGGGAAAGTACAA
ATGGAAGTGACTTGTGCTCTGCTGCAAGAAAAGTATCATGTGGAGATAGAAATAAAAGAG
CCTACAGTCATTTATATGGAAAGACCGTTAAAAAAAGCAGAGTATACCATTCACATCGAA
GTTCCACCGAATCCTTTCTGGGCTTCCATTGGTCTATCTGTAGCACCGCTTCCATTAGGG
AGCGGAGTACAGTATGAGAGCTCGGTTTCTCTTGGATACTTAAATCAATCGTTTCAAAAT
GCAGTTATGGAGGGGATACGCTATGGCTGTGAACAAGGATTGTATGGTTGGAATGTGACG
GACTGTAAAATCTGTTTTAAGTATGGCTTATACTATAGCCCTGTTAGTACCCCAGCAGAT
TTTCGGATGCTTGCTCCTATTGTATTGGAACAAGTCTTAAAAAAAGCTGGAACAGAATTG
TTAGAGCCATATCTTAGTTTTAAAATTTATGCGCCACAGGAATATCTTTCACGAGCATAC
AACGATGCTCCTAAATATTGTGCGAACATCGTAGACACTCAATTGAAAAATAATGAGGTC
ATTCTTAGTGGAGAAATCCCTGCTCGGTGTATTCAAAAATATCGTAGTGATTTAACTTTC
TTTACAAATGGACGTAGTGTTTGTTTAACAGAGTTAAAAGGGTACCATGTTACTACCGGT
GAACCTGTTTGCCAGCCCCGTCGTCCAAATAGTCGGATAGATAAAGTACGATATATGTTC
AATAAAATAACTTAG
>106587|ERR3578893|Neisseria_gonorrhoeae||Neisseria_gonorrhoeae:1-1935
ATGGAGGAAAATCACATGAAAATTATTAATATTGGAGTTTTAGCTCATGTTGATGCAGGA
AAAACTACCTTAACAGAAAGCTTATTATATAACAGTGGAGCGATTACAGAATTAGGAAGC
GTGGACAAAGGTACAACGAGGACGGATAATACGCTTTTAGAACGTCAGAGAGGAATTACA
ATTCAGACAGGAATAACCTCTTTTCAGTGGGAAAATACGAAGGTGAACATCATAGACACG
CCAGGACATATGGATTTCTTAGCAGAAGTATATCGTTCATTATCAGTTTTAGATGGGGCA
ATTCTACTGATTTCTGCAAAAGATGGCGTACAAGCACAAACTCGTATATTATTTCATGCA
CTTAGGAAAATGGGGATTCCCACAATCTTTTTTATCAATAAGATTGACCAAAATGGAATT
GATTTATCAACGGTTTATCAGGATATTAAAGAGAAACTTTCTGCCGAAATTGTAATCAAA
CAGAAGGTAGAACTGTATCCTAATATGTGTGTGACGAACTTTACCGAATCTGAACAATGG
GATATGGTAATAGAAGGAAATGATTACCTTTTGGAGAAATATACGTCTGGGAAATTATTG
GAAGCATTAGAACTCGAACAAGAGGAAAGCATAAGATTTCATAATTGTTCCCTGTTCCCT
GTTTATCACGGAAGTGCAAAAAACAATATAGGGATTGATAACCTTATAGAAGTGATTACG
AATAAATTTTATTCATCAACACATCGAGGTCAGTCTGAACTTTGCGGAAAAGTTTTCAAA
ATTGAGTATTCGGAAAAAAGACAGCGTCTTGCATATATACGTCTTTATAGTGGCGTACTG
CATTTGCGAGATCCGGTTAGAATATCGGAAAAGGAAAAAATAAAAATTACAGAAATGTAT
ACTTCAATAAATGGTGAATTATGTAAAATCGATAAGGCTTATTCCGGGGAAATTGTTATT
TTGCAGAATGAGTTTTTGAAGTTAAATAGTGTTCTTGGAGATACAAAGCTATTGCCACAG
AGAGAGAGAATTGAAAATCCCCTCCCTCTGCTGCAAACGACTGTTGAACCGAGCAAACCT
CAACAAAGGGAAATGTTACTTGATGCACTTTTAGAAATCTCCGACAGTGACCCGCTTCTG
CGATATTATGTGGATTCTGCGACACATGAAATCATACTTTCTTTCTTAGGGAAAGTACAA
ATGGAAGTGACTTGTGCTCTGCTGCAAGAAAAGTATCATGTGGAGATAGAAATAAAAGAG
CCTACAGTCATTTATATGGAAAGACCGTTAAAAAAAGCAGAGTATACCATTCACATCGAA
GTTCCACCGAATCCTTTCTGGGCTTCCATTGGTCTATCTGTAGCACCGCTTCCATTAGGG
AGCGGAGTACAGTATGAGAGCTCGGTTTCTCTTGGATACTTAAATCAATCGTTTCAAAAT
GCAGTTATGGAGGGGATACGCTATGGCTGTGAACAAGGATTGTATGGTTGGAATGTGACG
GACTGTAAAATCTGTTTTAAGTATGGCTTATACTATAGCCCTGTTAGTACCCCAGCAGAT
TTTCGGATGCTTGCTCCTATTGTATTGGAACAAGTCTTAAAAAAAGCTGGAACAGAATTG
TTAGAGCCATATCTTAGTTTTAAAATTTATGCGCCACAGGAATATCTTTCACGAGCATAC
AACGATGCTCCTAAATATTGTGCGAACATCGTAGACACTCAATTGAAAAATAATGAGGTC
ATTCTTAGTGGAGAAATCCCTGCTCGGTGTATTCAAAAATATCGTAGTGATTTAACTTTC
TTTACAAATGGACGTAGTGTTTGTTTAACAGAGTTAAAAGGGTACCATGTTACTACCGGT
GAACCTGTTTGCCAGCCCCGTCGTCCAAATAGTCGGATAGATAAAGTACGATATATGTTC
AATAAAATAACTTAG
>106588|ERR3578904|Neisseria_gonorrhoeae||Neisseria_gonorrhoeae:1-1935
ATGGAGGAAAATCACATGAAAATTATTAATATTGGAGTTTTAGCTCATGTTGATGCAGGA
AAAACTACCTTAACAGAAAGCTTATTATATAACAGTGGAGCGATTACAGAATTAGGAAGC
GTGGACAAAGGTACAACGAGGACGGATAATACGCTTTTAGAACGTCAGAGAGGAATTACA
ATTCAGACAGGAATAACCTCTTTTCAGTGGGAAAATACGAAGGTGAACATCATAGACACG
CCAGGACATATGGATTTCTTAGCAGAAGTATATCGTTCATTATCAGTTTTAGATGGGGCA
ATTCTACTGATTTCTGCAAAAGATGGCGTACAAGCACAAACTCGTATATTATTTCATGCA
CTTAGGAAAATGGGGATTCCCACAATCTTTTTTATCAATAAGATTGACCAAAATGGAATT
GATTTATCAACGGTTTATCAGGATATTAAAGAGAAACTTTCTGCCGAAATTGTAATCAAA
CAGAAGGTAGAACTGTATCCTAATATGTGTGTGACGAACTTTACCGAATCTGAACAATGG
GATATGGTAATAGAAGGAAATGATTACCTTTTGGAGAAATATACGTCTGGGAAATTATTG
GAAGCATTAGAACTCGAACAAGAGGAAAGCATAAGATTTCATAATTGTTCCCTGTTCCCT
GTTTATCACGGAAGTGCAAAAAACAATATAGGGATTGATAACCTTATAGAAGTGATTACG
AATAAATTTTATTCATCAACACATCGAGGTCAGTCTGAACTTTGCGGAAAAGTTTTCAAA
ATTGAGTATTCGGAAAAAAGACAGCGTCTTGCATATATACGTCTTTATAGTGGCGTACTG
CATTTGCGAGATCCGGTTAGAATATCGGAAAAGGAAAAAATAAAAATTACAGAAATGTAT
ACTTCAATAAATGGTGAATTATGTAAAATCGATAAGGCTTATTCCGGGGAAATTGTTATT
TTGCAGAATGAGTTTTTGAAGTTAAATAGTGTTCTTGGAGATACAAAGCTATTGCCACAG
AGAGAGAGAATTGAAAATCCCCTCCCTCTGCTGCAAACGACTGTTGAACCGAGCAAACCT
CAACAAAGGGAAATGTTACTTGATGCACTTTTAGAAATCTCCGACAGTGACCCGCTTCTG
CGATATTATGTGGATTCTGCGACACATGAAATCATACTTTCTTTCTTAGGGAAAGTACAA
ATGGAAGTGACTTGTGCTCTGCTGCAAGAAAAGTATCATGTGGAGATAGAAATAAAAGAG
CCTACAGTCATTTATATGGAAAGACCGTTAAAAAAAGCAGAGTATACCATTCACATCGAA
GTTCCACCGAATCCTTTCTGGGCTTCCATTGGTCTATCTGTAGCACCGCTTCCATTAGGG
AGCGGAGTACAGTATGAGAGCTCGGTTTCTCTTGGATACTTAAATCAATCGTTTCAAAAT
GCAGTTATGGAGGGGATACGCTATGGCTGTGAACAAGGATTGTATGGTTGGAATGTGACG
GACTGTAAAATCTGTTTTAAGTATGGCTTATACTATAGCCCTGTTAGTACCCCAGCAGAT
TTTCGGATGCTTGCTCCTATTGTATTGGAACAAGTCTTAAAAAAAGCTGGAACAGAATTG
TTAGAGCCATATCTTAGTTTTAAAATTTATGCGCCACAGGAATATCTTTCACGAGCATAC
AACGATGCTCCTAAATATTGTGCGAACATCGTAGACACTCAATTGAAAAATAATGAGGTC
ATTCTTAGTGGAGAAATCCCTGCTCGGTGTATTCAAAAATATCGTAGTGATTTAACTTTC
TTTACAAATGGACGTAGTGTTTGTTTAACAGAGTTAAAAGGGTACCATGTTACTACCGGT
GAACCTGTTTGCCAGCCCCGTCGTCCAAATAGTCGGATAGATAAAGTACGATATATGTTC
AATAAAATAACTTAG
>106589|ERR3578918|Neisseria_gonorrhoeae||Neisseria_gonorrhoeae:1-1935
ATGGAGGAAAATCACATGAAAATTATTAATATTGGAGTTTTAGCTCATGTTGATGCAGGA
AAAACTACCTTAACAGAAAGCTTATTATATAACAGTGGAGCGATTACAGAATTAGGAAGC
GTGGACAAAGGTACAACGAGGACGGATAATACGCTTTTAGAACGTCAGAGAGGAATTACA
ATTCAGACAGGAATAACCTCTTTTCAGTGGGAAAATACGAAGGTGAACATCATAGACACG
CCAGGACATATGGATTTCTTAGCAGAAGTATATCGTTCATTATCAGTTTTAGATGGGGCA
ATTCTACTGATTTCTGCAAAAGATGGCGTACAAGCACAAACTCGTATATTATTTCATGCA
CTTAGGAAAATGGGGATTCCCACAATCTTTTTTATCAATAAGATTGACCAAAATGGAATT
GATTTATCAACGGTTTATCAGGATATTAAAGAGAAACTTTCTGCCGAAATTGTAATCAAA
CAGAAGGTAGAACTGTATCCTAATATGTGTGTGACGAACTTTACCGAATCTGAACAATGG
GATATGGTAATAGAAGGAAATGATTACCTTTTGGAGAAATATACGTCTGGGAAATTATTG
GAAGCATTAGAACTCGAACAAGAGGAAAGCATAAGATTTCATAATTGTTCCCTGTTCCCT
GTTTATCACGGAAGTGCAAAAAACAATATAGGGATTGATAACCTTATAGAAGTGATTACG
AATAAATTTTATTCATCAACACATCGAGGTCAGTCTGAACTTTGCGGAAAAGTTTTCAAA
ATTGAGTATTCGGAAAAAAGACAGCGTCTTGCATATATACGTCTTTATAGTGGCGTACTG
CATTTGCGAGATCCGGTTAGAATATCGGAAAAGGAAAAAATAAAAATTACAGAAATGTAT
ACTTCAATAAATGGTGAATTATGTAAAATCGATAAGGCTTATTCCGGGGAAATTGTTATT
TTGCAGAATGAGTTTTTGAAGTTAAATAGTGTTCTTGGAGATACAAAGCTATTGCCACAG
AGAGAGAGAATTGAAAATCCCCTCCCTCTGCTGCAAACGACTGTTGAACCGAGCAAACCT
CAACAAAGGGAAATGTTACTTGATGCACTTTTAGAAATCTCCGACAGTGACCCGCTTCTG
CGATATTATGTGGATTCTGCGACACATGAAATCATACTTTCTTTCTTAGGGAAAGTACAA
ATGGAAGTGACTTGTGCTCTGCTGCAAGAAAAGTATCATGTGGAGATAGAAATAAAAGAG
CCTACAGTCATTTATATGGAAAGACCGTTAAAAAAAGCAGAGTATACCATTCACATCGAA
GTTCCACCGAATCCTTTCTGGGCTTCCATTGGTCTATCTGTAGCACCGCTTCCATTAGGG
AGCGGAGTACAGTATGAGAGCTCGGTTTCTCTTGGATACTTAAATCAATCGTTTCAAAAT
GCAGTTATGGAGGGGATACGCTATGGCTGTGAACAAGGATTGTATGGTTGGAATGTGACG
GACTGTAAAATCTGTTTTAAGTATGGCTTATACTATAGCCCTGTTAGTACCCCAGCAGAT
TTTCGGATGCTTGCTCCTATTGTATTGGAACAAGTCTTAAAAAAAGCTGGAACAGAATTG
TTAGAGCCATATCTTAGTTTTAAAATTTATGCGCCACAGGAATATCTTTCACGAGCATAC
AACGATGCTCCTAAATATTGTGCGAACATCGTAGACACTCAATTGAAAAATAATGAGGTC
ATTCTTAGTGGAGAAATCCCTGCTCGGTGTATTCAAAAATATCGTAGTGATTTAACTTTC
TTTACAAATGGACGTAGTGTTTGTTTAACAGAGTTAAAAGGGTACCATGTTACTACCGGT
GAACCTGTTTGCCAGCCCCGTCGTCCAAATAGTCGGATAGATAAAGTACGATATATGTTC
AATAAAATAACTTAG
>106590|ERR3578927|Neisseria_gonorrhoeae||Neisseria_gonorrhoeae:1-1935
ATGGAGGAAAATCACATGAAAATTATTAATATTGGAGTTTTAGCTCATGTTGATGCAGGA
AAAACTACCTTAACAGAAAGCTTATTATATAACAGTGGAGCGATTACAGAATTAGGAAGC
GTGGACAAAGGTACAACGAGGACGGATAATACGCTTTTAGAACGTCAGAGAGGAATTACA
ATTCAGACAGGAATAACCTCTTTTCAGTGGGAAAATACGAAGGTGAACATCATAGACACG
CCAGGACATATGGATTTCTTAGCAGAAGTATATCGTTCATTATCAGTTTTAGATGGGGCA
ATTCTACTGATTTCTGCAAAAGATGGCGTACAAGCACAAACTCGTATATTATTTCATGCA
CTTAGGAAAATGGGGATTCCCACAATCTTTTTTATCAATAAGATTGACCAAAATGGAATT
GATTTATCAACGGTTTATCAGGATATTAAAGAGAAACTTTCTGCCGAAATTGTAATCAAA
CAGAAGGTAGAACTGTATCCTAATATGTGTGTGACGAACTTTACCGAATCTGAACAATGG
GATATGGTAATAGAAGGAAATGATTACCTTTTGGAGAAATATACGTCTGGGAAATTATTG
GAAGCATTAGAACTCGAACAAGAGGAAAGCATAAGATTTCATAATTGTTCCCTGTTCCCT
GTTTATCACGGAAGTGCAAAAAACAATATAGGGATTGATAACCTTATAGAAGTGATTACG
AATAAATTTTATTCATCAACACATCGAGGTCAGTCTGAACTTTGCGGAAAAGTTTTCAAA
ATTGAGTATTCGGAAAAAAGACAGCGTCTTGCATATATACGTCTTTATAGTGGCGTACTG
CATTTGCGAGATCCGGTTAGAATATCGGAAAAGGAAAAAATAAAAATTACAGAAATGTAT
ACTTCAATAAATGGTGAATTATGTAAAATCGATAAGGCTTATTCCGGGGAAATTGTTATT
TTGCAGAATGAGTTTTTGAAGTTAAATAGTGTTCTTGGAGATACAAAGCTATTGCCACAG
AGAGAGAGAATTGAAAATCCCCTCCCTCTGCTGCAAACGACTGTTGAACCGAGCAAACCT
CAACAAAGGGAAATGTTACTTGATGCACTTTTAGAAATCTCCGACAGTGACCCGCTTCTG
CGATATTATGTGGATTCTGCGACACATGAAATCATACTTTCTTTCTTAGGGAAAGTACAA
ATGGAAGTGACTTGTGCTCTGCTGCAAGAAAAGTATCATGTGGAGATAGAAATAAAAGAG
CCTACAGTCATTTATATGGAAAGACCGTTAAAAAAAGCAGAGTATACCATTCACATCGAA
GTTCCACCGAATCCTTTCTGGGCTTCCATTGGTCTATCTGTAGCACCGCTTCCATTAGGG
AGCGGAGTACAGTATGAGAGCTCGGTTTCTCTTGGATACTTAAATCAATCGTTTCAAAAT
GCAGTTATGGAGGGGATACGCTATGGCTGTGAACAAGGATTGTATGGTTGGAATGTGACG
GACTGTAAAATCTGTTTTAAGTATGGCTTATACTATAGCCCTGTTAGTACCCCAGCAGAT
TTTCGGATGCTTGCTCCTATTGTATTGGAACAAGTCTTAAAAAAAGCTGGAACAGAATTG
TTAGAGCCATATCTTAGTTTTAAAATTTATGCGCCACAGGAATATCTTTCACGAGCATAC
AACGATGCTCCTAAATATTGTGCGAACATCGTAGACACTCAATTGAAAAATAATGAGGTC
ATTCTTAGTGGAGAAATCCCTGCTCGGTGTATTCAAAAATATCGTAGTGATTTAACTTTC
TTTACAAATGGACGTAGTGTTTGTTTAACAGAGTTAAAAGGGTACCATGTTACTACCGGT
GAACCTGTTTGCCAGCCCCGTCGTCCAAATAGTCGGATAGATAAAGTACGATATATGTTC
AATAAAATAACTTAG
>106591|ERR3578944|Neisseria_gonorrhoeae||Neisseria_gonorrhoeae:1-1935
ATGGAGGAAAATCACATGAAAATTATTAATATTGGAGTTTTAGCTCATGTTGATGCAGGA
AAAACTACCTTAACAGAAAGCTTATTATATAACAGTGGAGCGATTACAGAATTAGGAAGC
GTGGACAAAGGTACAACGAGGACGGATAATACGCTTTTAGAACGTCAGAGAGGAATTACA
ATTCAGACAGGAATAACCTCTTTTCAGTGGGAAAATACGAAGGTGAACATCATAGACACG
CCAGGACATATGGATTTCTTAGCAGAAGTATATCGTTCATTATCAGTTTTAGATGGGGCA
ATTCTACTGATTTCTGCAAAAGATGGCGTACAAGCACAAACTCGTATATTATTTCATGCA
CTTAGGAAAATGGGGATTCCCACAATCTTTTTTATCAATAAGATTGACCAAAATGGAATT
GATTTATCAACGGTTTATCAGGATATTAAAGAGAAACTTTCTGCCGAAATTGTAATCAAA
CAGAAGGTAGAACTGTATCCTAATATGTGTGTGACGAACTTTACCGAATCTGAACAATGG
GATATGGTAATAGAAGGAAATGATTACCTTTTGGAGAAATATACGTCTGGGAAATTATTG
GAAGCATTAGAACTCGAACAAGAGGAAAGCATAAGATTTCATAATTGTTCCCTGTTCCCT
GTTTATCACGGAAGTGCAAAAAACAATATAGGGATTGATAACCTTATAGAAGTGATTACG
AATAAATTTTATTCATCAACACATCGAGGTCAGTCTGAACTTTGCGGAAAAGTTTTCAAA
ATTGAGTATTCGGAAAAAAGACAGCGTCTTGCATATATACGTCTTTATAGTGGCGTACTG
CATTTGCGAGATCCGGTTAGAATATCGGAAAAGGAAAAAATAAAAATTACAGAAATGTAT
ACTTCAATAAATGGTGAATTATGTAAAATCGATAAGGCTTATTCCGGGGAAATTGTTATT
TTGCAGAATGAGTTTTTGAAGTTAAATAGTGTTCTTGGAGATACAAAGCTATTGCCACAG
AGAGAGAGAATTGAAAATCCCCTCCCTCTGCTGCAAACGACTGTTGAACCGAGCAAACCT
CAACAAAGGGAAATGTTACTTGATGCACTTTTAGAAATCTCCGACAGTGACCCGCTTCTG
CGATATTATGTGGATTCTGCGACACATGAAATCATACTTTCTTTCTTAGGGAAAGTACAA
ATGGAAGTGACTTGTGCTCTGCTGCAAGAAAAGTATCATGTGGAGATAGAAATAAAAGAG
CCTACAGTCATTTATATGGAAAGACCGTTAAAAAAAGCAGAGTATACCATTCACATCGAA
GTTCCACCGAATCCTTTCTGGGCTTCCATTGGTCTATCTGTAGCACCGCTTCCATTAGGG
AGCGGAGTACAGTATGAGAGCTCGGTTTCTCTTGGATACTTAAATCAATCGTTTCAAAAT
GCAGTTATGGAGGGGATACGCTATGGCTGTGAACAAGGATTGTATGGTTGGAATGTGACG
GACTGTAAAATCTGTTTTAAGTATGGCTTATACTATAGCCCTGTTAGTACCCCAGCAGAT
TTTCGGATGCTTGCTCCTATTGTATTGGAACAAGTCTTAAAAAAAGCTGGAACAGAATTG
TTAGAGCCATATCTTAGTTTTAAAATTTATGCGCCACAGGAATATCTTTCACGAGCATAC
AACGATGCTCCTAAATATTGTGCGAACATCGTAGACACTCAATTGAAAAATAATGAGGTC
ATTCTTAGTGGAGAAATCCCTGCTCGGTGTATTCAAAAATATCGTAGTGATTTAACTTTC
TTTACAAATGGACGTAGTGTTTGTTTAACAGAGTTAAAAGGGTACCATGTTACTACCGGT
GAACCTGTTTGCCAGCCCCGTCGTCCAAATAGTCGGATAGATAAAGTACGATATATGTTC
AATAAAATAACTTAG
>106592|ERR3578955|Neisseria_gonorrhoeae||Neisseria_gonorrhoeae:1-1935
ATGGAGGAAAATCACATGAAAATTATTAATATTGGAGTTTTAGCTCATGTTGATGCAGGA
AAAACTACCTTAACAGAAAGCTTATTATATAACAGTGGAGCGATTACAGAATTAGGAAGC
GTGGACAAAGGTACAACGAGGACGGATAATACGCTTTTAGAACGTCAGAGAGGAATTACA
ATTCAGACAGGAATAACCTCTTTTCAGTGGGAAAATACGAAGGTGAACATCATAGACACG
CCAGGACATATGGATTTCTTAGCAGAAGTATATCGTTCATTATCAGTTTTAGATGGGGCA
ATTCTACTGATTTCTGCAAAAGATGGCGTACAAGCACAAACTCGTATATTATTTCATGCA
CTTAGGAAAATGGGGATTCCCACAATCTTTTTTATCAATAAGATTGACCAAAATGGAATT
GATTTATCAACGGTTTATCAGGATATTAAAGAGAAACTTTCTGCCGAAATTGTAATCAAA
CAGAAGGTAGAACTGTATCCTAATATGTGTGTGACGAACTTTACCGAATCTGAACAATGG
GATATGGTAATAGAAGGAAATGATTACCTTTTGGAGAAATATACGTCTGGGAAATTATTG
GAAGCATTAGAACTCGAACAAGAGGAAAGCATAAGATTTCATAATTGTTCCCTGTTCCCT
GTTTATCACGGAAGTGCAAAAAACAATATAGGGATTGATAACCTTATAGAAGTGATTACG
AATAAATTTTATTCATCAACACATCGAGGTCAGTCTGAACTTTGCGGAAAAGTTTTCAAA
ATTGAGTATTCGGAAAAAAGACAGCGTCTTGCATATATACGTCTTTATAGTGGCGTACTG
CATTTGCGAGATCCGGTTAGAATATCGGAAAAGGAAAAAATAAAAATTACAGAAATGTAT
ACTTCAATAAATGGTGAATTATGTAAAATCGATAAGGCTTATTCCGGGGAAATTGTTATT
TTGCAGAATGAGTTTTTGAAGTTAAATAGTGTTCTTGGAGATACAAAGCTATTGCCACAG
AGAGAGAGAATTGAAAATCCCCTCCCTCTGCTGCAAACGACTGTTGAACCGAGCAAACCT
CAACAAAGGGAAATGTTACTTGATGCACTTTTAGAAATCTCCGACAGTGACCCGCTTCTG
CGATATTATGTGGATTCTGCGACACATGAAATCATACTTTCTTTCTTAGGGAAAGTACAA
ATGGAAGTGACTTGTGCTCTGCTGCAAGAAAAGTATCATGTGGAGATAGAAATAAAAGAG
CCTACAGTCATTTATATGGAAAGACCGTTAAAAAAAGCAGAGTATACCATTCACATCGAA
GTTCCACCGAATCCTTTCTGGGCTTCCATTGGTCTATCTGTAGCACCGCTTCCATTAGGG
AGCGGAGTACAGTATGAGAGCTCGGTTTCTCTTGGATACTTAAATCAATCGTTTCAAAAT
GCAGTTATGGAGGGGATACGCTATGGCTGTGAACAAGGATTGTATGGTTGGAATGTGACG
GACTGTAAAATCTGTTTTAAGTATGGCTTATACTATAGCCCTGTTAGTACCCCAGCAGAT
TTTCGGATGCTTGCTCCTATTGTATTGGAACAAGTCTTAAAAAAAGCTGGAACAGAATTG
TTAGAGCCATATCTTAGTTTTAAAATTTATGCGCCACAGGAATATCTTTCACGAGCATAC
AACGATGCTCCTAAATATTGTGCGAACATCGTAGACACTCAATTGAAAAATAATGAGGTC
ATTCTTAGTGGAGAAATCCCTGCTCGGTGTATTCAAAAATATCGTAGTGATTTAACTTTC
TTTACAAATGGACGTAGTGTTTGTTTAACAGAGTTAAAAGGGTACCATGTTACTACCGGT
GAACCTGTTTGCCAGCCCCGTCGTCCAAATAGTCGGATAGATAAAGTACGATATATGTTC
AATAAAATAACTTAG
>106593|ERR3578959|Neisseria_gonorrhoeae||Neisseria_gonorrhoeae:1-1935
ATGGAGGAAAATCACATGAAAATTATTAATATTGGAGTTTTAGCTCATGTTGATGCAGGA
AAAACTACCTTAACAGAAAGCTTATTATATAACAGTGGAGCGATTACAGAATTAGGAAGC
GTGGACAAAGGTACAACGAGGACGGATAATACGCTTTTAGAACGTCAGAGAGGAATTACA
ATTCAGACAGGAATAACCTCTTTTCAGTGGGAAAATACGAAGGTGAACATCATAGACACG
CCAGGACATATGGATTTCTTAGCAGAAGTATATCGTTCATTATCAGTTTTAGATGGGGCA
ATTCTACTGATTTCTGCAAAAGATGGCGTACAAGCACAAACTCGTATATTATTTCATGCA
CTTAGGAAAATGGGGATTCCCACAATCTTTTTTATCAATAAGATTGACCAAAATGGAATT
GATTTATCAACGGTTTATCAGGATATTAAAGAGAAACTTTCTGCCGAAATTGTAATCAAA
CAGAAGGTAGAACTGTATCCTAATATGTGTGTGACGAACTTTACCGAATCTGAACAATGG
GATATGGTAATAGAAGGAAATGATTACCTTTTGGAGAAATATACGTCTGGGAAATTATTG
GAAGCATTAGAACTCGAACAAGAGGAAAGCATAAGATTTCATAATTGTTCCCTGTTCCCT
GTTTATCACGGAAGTGCAAAAAACAATATAGGGATTGATAACCTTATAGAAGTGATTACG
AATAAATTTTATTCATCAACACATCGAGGTCAGTCTGAACTTTGCGGAAAAGTTTTCAAA
ATTGAGTATTCGGAAAAAAGACAGCGTCTTGCATATATACGTCTTTATAGTGGCGTACTG
CATTTGCGAGATCCGGTTAGAATATCGGAAAAGGAAAAAATAAAAATTACAGAAATGTAT
ACTTCAATAAATGGTGAATTATGTAAAATCGATAAGGCTTATTCCGGGGAAATTGTTATT
TTGCAGAATGAGTTTTTGAAGTTAAATAGTGTTCTTGGAGATACAAAGCTATTGCCACAG
AGAGAGAGAATTGAAAATCCCCTCCCTCTGCTGCAAACGACTGTTGAACCGAGCAAACCT
CAACAAAGGGAAATGTTACTTGATGCACTTTTAGAAATCTCCGACAGTGACCCGCTTCTG
CGATATTATGTGGATTCTGCGACACATGAAATCATACTTTCTTTCTTAGGGAAAGTACAA
ATGGAAGTGACTTGTGCTCTGCTGCAAGAAAAGTATCATGTGGAGATAGAAATAAAAGAG
CCTACAGTCATTTATATGGAAAGACCGTTAAAAAAAGCAGAGTATACCATTCACATCGAA
GTTCCACCGAATCCTTTCTGGGCTTCCATTGGTCTATCTGTAGCACCGCTTCCATTAGGG
AGCGGAGTACAGTATGAGAGCTCGGTTTCTCTTGGATACTTAAATCAATCGTTTCAAAAT
GCAGTTATGGAGGGGATACGCTATGGCTGTGAACAAGGATTGTATGGTTGGAATGTGACG
GACTGTAAAATCTGTTTTAAGTATGGCTTATACTATAGCCCTGTTAGTACCCCAGCAGAT
TTTCGGATGCTTGCTCCTATTGTATTGGAACAAGTCTTAAAAAAAGCTGGAACAGAATTG
TTAGAGCCATATCTTAGTTTTAAAATTTATGCGCCACAGGAATATCTTTCACGAGCATAC
AACGATGCTCCTAAATATTGTGCGAACATCGTAGACACTCAATTGAAAAATAATGAGGTC
ATTCTTAGTGGAGAAATCCCTGCTCGGTGTATTCAAAAATATCGTAGTGATTTAACTTTC
TTTACAAATGGACGTAGTGTTTGTTTAACAGAGTTAAAAGGGTACCATGTTACTACCGGT
GAACCTGTTTGCCAGCCCCGTCGTCCAAATAGTCGGATAGATAAAGTACGATATATGTTC
AATAAAATAACTTAG
>106594|ERR3578967|Neisseria_gonorrhoeae||Neisseria_gonorrhoeae:1-1935
ATGGAGGAAAATCACATGAAAATTATTAATATTGGAGTTTTAGCTCATGTTGATGCAGGA
AAAACTACCTTAACAGAAAGCTTATTATATAACAGTGGAGCGATTACAGAATTAGGAAGC
GTGGACAAAGGTACAACGAGGACGGATAATACGCTTTTAGAACGTCAGAGAGGAATTACA
ATTCAGACAGGAATAACCTCTTTTCAGTGGGAAAATACGAAGGTGAACATCATAGACACG
CCAGGACATATGGATTTCTTAGCAGAAGTATATCGTTCATTATCAGTTTTAGATGGGGCA
ATTCTACTGATTTCTGCAAAAGATGGCGTACAAGCACAAACTCGTATATTATTTCATGCA
CTTAGGAAAATGGGGATTCCCACAATCTTTTTTATCAATAAGATTGACCAAAATGGAATT
GATTTATCAACGGTTTATCAGGATATTAAAGAGAAACTTTCTGCCGAAATTGTAATCAAA
CAGAAGGTAGAACTGTATCCTAATATGTGTGTGACGAACTTTACCGAATCTGAACAATGG
GATATGGTAATAGAAGGAAATGATTACCTTTTGGAGAAATATACGTCTGGGAAATTATTG
GAAGCATTAGAACTCGAACAAGAGGAAAGCATAAGATTTCATAATTGTTCCCTGTTCCCT
GTTTATCACGGAAGTGCAAAAAACAATATAGGGATTGATAACCTTATAGAAGTGATTACG
AATAAATTTTATTCATCAACACATCGAGGTCAGTCTGAACTTTGCGGAAAAGTTTTCAAA
ATTGAGTATTCGGAAAAAAGACAGCGTCTTGCATATATACGTCTTTATAGTGGCGTACTG
CATTTGCGAGATCCGGTTAGAATATCGGAAAAGGAAAAAATAAAAATTACAGAAATGTAT
ACTTCAATAAATGGTGAATTATGTAAAATCGATAAGGCTTATTCCGGGGAAATTGTTATT
TTGCAGAATGAGTTTTTGAAGTTAAATAGTGTTCTTGGAGATACAAAGCTATTGCCACAG
AGAGAGAGAATTGAAAATCCCCTCCCTCTGCTGCAAACGACTGTTGAACCGAGCAAACCT
CAACAAAGGGAAATGTTACTTGATGCACTTTTAGAAATCTCCGACAGTGACCCGCTTCTG
CGATATTATGTGGATTCTGCGACACATGAAATCATACTTTCTTTCTTAGGGAAAGTACAA
ATGGAAGTGACTTGTGCTCTGCTGCAAGAAAAGTATCATGTGGAGATAGAAATAAAAGAG
CCTACAGTCATTTATATGGAAAGACCGTTAAAAAAAGCAGAGTATACCATTCACATCGAA
GTTCCACCGAATCCTTTCTGGGCTTCCATTGGTCTATCTGTAGCACCGCTTCCATTAGGG
AGCGGAGTACAGTATGAGAGCTCGGTTTCTCTTGGATACTTAAATCAATCGTTTCAAAAT
GCAGTTATGGAGGGGATACGCTATGGCTGTGAACAAGGATTGTATGGTTGGAATGTGACG
GACTGTAAAATCTGTTTTAAGTATGGCTTATACTATAGCCCTGTTAGTACCCCAGCAGAT
TTTCGGATGCTTGCTCCTATTGTATTGGAACAAGTCTTAAAAAAAGCTGGAACAGAATTG
TTAGAGCCATATCTTAGTTTTAAAATTTATGCGCCACAGGAATATCTTTCACGAGCATAC
AACGATGCTCCTAAATATTGTGCGAACATCGTAGACACTCAATTGAAAAATAATGAGGTC
ATTCTTAGTGGAGAAATCCCTGCTCGGTGTATTCAAAAATATCGTAGTGATTTAACTTTC
TTTACAAATGGACGTAGTGTTTGTTTAACAGAGTTAAAAGGGTACCATGTTACTACCGGT
GAACCTGTTTGCCAGCCCCGTCGTCCAAATAGTCGGATAGATAAAGTACGATATATGTTC
AATAAAATAACTTAG
>106595|ERR3578968|Neisseria_gonorrhoeae||Neisseria_gonorrhoeae:1-1935
ATGGAGGAAAATCACATGAAAATTATTAATATTGGAGTTTTAGCTCATGTTGATGCAGGA
AAAACTACCTTAACAGAAAGCTTATTATATAACAGTGGAGCGATTACAGAATTAGGAAGC
GTGGACAAAGGTACAACGAGGACGGATAATACGCTTTTAGAACGTCAGAGAGGAATTACA
ATTCAGACAGGAATAACCTCTTTTCAGTGGGAAAATACGAAGGTGAACATCATAGACACG
CCAGGACATATGGATTTCTTAGCAGAAGTATATCGTTCATTATCAGTTTTAGATGGGGCA
ATTCTACTGATTTCTGCAAAAGATGGCGTACAAGCACAAACTCGTATATTATTTCATGCA
CTTAGGAAAATGGGGATTCCCACAATCTTTTTTATCAATAAGATTGACCAAAATGGAATT
GATTTATCAACGGTTTATCAGGATATTAAAGAGAAACTTTCTGCCGAAATTGTAATCAAA
CAGAAGGTAGAACTGTATCCTAATATGTGTGTGACGAACTTTACCGAATCTGAACAATGG
GATATGGTAATAGAAGGAAATGATTACCTTTTGGAGAAATATACGTCTGGGAAATTATTG
GAAGCATTAGAACTCGAACAAGAGGAAAGCATAAGATTTCATAATTGTTCCCTGTTCCCT
GTTTATCACGGAAGTGCAAAAAACAATATAGGGATTGATAACCTTATAGAAGTGATTACG
AATAAATTTTATTCATCAACACATCGAGGTCAGTCTGAACTTTGCGGAAAAGTTTTCAAA
ATTGAGTATTCGGAAAAAAGACAGCGTCTTGCATATATACGTCTTTATAGTGGCGTACTG
CATTTGCGAGATCCGGTTAGAATATCGGAAAAGGAAAAAATAAAAATTACAGAAATGTAT
ACTTCAATAAATGGTGAATTATGTAAAATCGATAAGGCTTATTCCGGGGAAATTGTTATT
TTGCAGAATGAGTTTTTGAAGTTAAATAGTGTTCTTGGAGATACAAAGCTATTGCCACAG
AGAGAGAGAATTGAAAATCCCCTCCCTCTGCTGCAAACGACTGTTGAACCGAGCAAACCT
CAACAAAGGGAAATGTTACTTGATGCACTTTTAGAAATCTCCGACAGTGACCCGCTTCTG
CGATATTATGTGGATTCTGCGACACATGAAATCATACTTTCTTTCTTAGGGAAAGTACAA
ATGGAAGTGACTTGTGCTCTGCTGCAAGAAAAGTATCATGTGGAGATAGAAATAAAAGAG
CCTACAGTCATTTATATGGAAAGACCGTTAAAAAAAGCAGAGTATACCATTCACATCGAA
GTTCCACCGAATCCTTTCTGGGCTTCCATTGGTCTATCTGTAGCACCGCTTCCATTAGGG
AGCGGAGTACAGTATGAGAGCTCGGTTTCTCTTGGATACTTAAATCAATCGTTTCAAAAT
GCAGTTATGGAGGGGATACGCTATGGCTGTGAACAAGGATTGTATGGTTGGAATGTGACG
GACTGTAAAATCTGTTTTAAGTATGGCTTATACTATAGCCCTGTTAGTACCCCAGCAGAT
TTTCGGATGCTTGCTCCTATTGTATTGGAACAAGTCTTAAAAAAAGCTGGAACAGAATTG
TTAGAGCCATATCTTAGTTTTAAAATTTATGCGCCACAGGAATATCTTTCACGAGCATAC
AACGATGCTCCTAAATATTGTGCGAACATCGTAGACACTCAATTGAAAAATAATGAGGTC
ATTCTTAGTGGAGAAATCCCTGCTCGGTGTATTCAAAAATATCGTAGTGATTTAACTTTC
TTTACAAATGGACGTAGTGTTTGTTTAACAGAGTTAAAAGGGTACCATGTTACTACCGGT
GAACCTGTTTGCCAGCCCCGTCGTCCAAATAGTCGGATAGATAAAGTACGATATATGTTC
AATAAAATAACTTAG
>106596|ERR3578978|Neisseria_gonorrhoeae||Neisseria_gonorrhoeae:1-1935
ATGGAGGAAAATCACATGAAAATTATTAATATTGGAGTTTTAGCTCATGTTGATGCAGGA
AAAACTACCTTAACAGAAAGCTTATTATATAACAGTGGAGCGATTACAGAATTAGGAAGC
GTGGACAAAGGTACAACGAGGACGGATAATACGCTTTTAGAACGTCAGAGAGGAATTACA
ATTCAGACAGGAATAACCTCTTTTCAGTGGGAAAATACGAAGGTGAACATCATAGACACG
CCAGGACATATGGATTTCTTAGCAGAAGTATATCGTTCATTATCAGTTTTAGATGGGGCA
ATTCTACTGATTTCTGCAAAAGATGGCGTACAAGCACAAACTCGTATATTATTTCATGCA
CTTAGGAAAATGGGGATTCCCACAATCTTTTTTATCAATAAGATTGACCAAAATGGAATT
GATTTATCAACGGTTTATCAGGATATTAAAGAGAAACTTTCTGCCGAAATTGTAATCAAA
CAGAAGGTAGAACTGTATCCTAATATGTGTGTGACGAACTTTACCGAATCTGAACAATGG
GATATGGTAATAGAAGGAAATGATTACCTTTTGGAGAAATATACGTCTGGGAAATTATTG
GAAGCATTAGAACTCGAACAAGAGGAAAGCATAAGATTTCATAATTGTTCCCTGTTCCCT
GTTTATCACGGAAGTGCAAAAAACAATATAGGGATTGATAACCTTATAGAAGTGATTACG
AATAAATTTTATTCATCAACACATCGAGGTCAGTCTGAACTTTGCGGAAAAGTTTTCAAA
ATTGAGTATTCGGAAAAAAGACAGCGTCTTGCATATATACGTCTTTATAGTGGCGTACTG
CATTTGCGAGATCCGGTTAGAATATCGGAAAAGGAAAAAATAAAAATTACAGAAATGTAT
ACTTCAATAAATGGTGAATTATGTAAAATCGATAAGGCTTATTCCGGGGAAATTGTTATT
TTGCAGAATGAGTTTTTGAAGTTAAATAGTGTTCTTGGAGATACAAAGCTATTGCCACAG
AGAGAGAGAATTGAAAATCCCCTCCCTCTGCTGCAAACGACTGTTGAACCGAGCAAACCT
CAACAAAGGGAAATGTTACTTGATGCACTTTTAGAAATCTCCGACAGTGACCCGCTTCTG
CGATATTATGTGGATTCTGCGACACATGAAATCATACTTTCTTTCTTAGGGAAAGTACAA
ATGGAAGTGACTTGTGCTCTGCTGCAAGAAAAGTATCATGTGGAGATAGAAATAAAAGAG
CCTACAGTCATTTATATGGAAAGACCGTTAAAAAAAGCAGAGTATACCATTCACATCGAA
GTTCCACCGAATCCTTTCTGGGCTTCCATTGGTCTATCTGTAGCACCGCTTCCATTAGGG
AGCGGAGTACAGTATGAGAGCTCGGTTTCTCTTGGATACTTAAATCAATCGTTTCAAAAT
GCAGTTATGGAGGGGATACGCTATGGCTGTGAACAAGGATTGTATGGTTGGAATGTGACG
GACTGTAAAATCTGTTTTAAGTATGGCTTATACTATAGCCCTGTTAGTACCCCAGCAGAT
TTTCGGATGCTTGCTCCTATTGTATTGGAACAAGTCTTAAAAAAAGCTGGAACAGAATTG
TTAGAGCCATATCTTAGTTTTAAAATTTATGCGCCACAGGAATATCTTTCACGAGCATAC
AACGATGCTCCTAAATATTGTGCGAACATCGTAGACACTCAATTGAAAAATAATGAGGTC
ATTCTTAGTGGAGAAATCCCTGCTCGGTGTATTCAAAAATATCGTAGTGATTTAACTTTC
TTTACAAATGGACGTAGTGTTTGTTTAACAGAGTTAAAAGGGTACCATGTTACTACCGGT
GAACCTGTTTGCCAGCCCCGTCGTCCAAATAGTCGGATAGATAAAGTACGATATATGTTC
AATAAAATAACTTAG
>106597|ERR3578981|Neisseria_gonorrhoeae||Neisseria_gonorrhoeae:1-1935
ATGGAGGAAAATCACATGAAAATTATTAATATTGGAGTTTTAGCTCATGTTGATGCAGGA
AAAACTACCTTAACAGAAAGCTTATTATATAACAGTGGAGCGATTACAGAATTAGGAAGC
GTGGACAAAGGTACAACGAGGACGGATAATACGCTTTTAGAACGTCAGAGAGGAATTACA
ATTCAGACAGGAATAACCTCTTTTCAGTGGGAAAATACGAAGGTGAACATCATAGACACG
CCAGGACATATGGATTTCTTAGCAGAAGTATATCGTTCATTATCAGTTTTAGATGGGGCA
ATTCTACTGATTTCTGCAAAAGATGGCGTACAAGCACAAACTCGTATATTATTTCATGCA
CTTAGGAAAATGGGGATTCCCACAATCTTTTTTATCAATAAGATTGACCAAAATGGAATT
GATTTATCAACGGTTTATCAGGATATTAAAGAGAAACTTTCTGCCGAAATTGTAATCAAA
CAGAAGGTAGAACTGTATCCTAATATGTGTGTGACGAACTTTACCGAATCTGAACAATGG
GATATGGTAATAGAAGGAAATGATTACCTTTTGGAGAAATATACGTCTGGGAAATTATTG
GAAGCATTAGAACTCGAACAAGAGGAAAGCATAAGATTTCATAATTGTTCCCTGTTCCCT
GTTTATCACGGAAGTGCAAAAAACAATATAGGGATTGATAACCTTATAGAAGTGATTACG
AATAAATTTTATTCATCAACACATCGAGGTCAGTCTGAACTTTGCGGAAAAGTTTTCAAA
ATTGAGTATTCGGAAAAAAGACAGCGTCTTGCATATATACGTCTTTATAGTGGCGTACTG
CATTTGCGAGATCCGGTTAGAATATCGGAAAAGGAAAAAATAAAAATTACAGAAATGTAT
ACTTCAATAAATGGTGAATTATGTAAAATCGATAAGGCTTATTCCGGGGAAATTGTTATT
TTGCAGAATGAGTTTTTGAAGTTAAATAGTGTTCTTGGAGATACAAAGCTATTGCCACAG
AGAGAGAGAATTGAAAATCCCCTCCCTCTGCTGCAAACGACTGTTGAACCGAGCAAACCT
CAACAAAGGGAAATGTTACTTGATGCACTTTTAGAAATCTCCGACAGTGACCCGCTTCTG
CGATATTATGTGGATTCTGCGACACATGAAATCATACTTTCTTTCTTAGGGAAAGTACAA
ATGGAAGTGACTTGTGCTCTGCTGCAAGAAAAGTATCATGTGGAGATAGAAATAAAAGAG
CCTACAGTCATTTATATGGAAAGACCGTTAAAAAAAGCAGAGTATACCATTCACATCGAA
GTTCCACCGAATCCTTTCTGGGCTTCCATTGGTCTATCTGTAGCACCGCTTCCATTAGGG
AGCGGAGTACAGTATGAGAGCTCGGTTTCTCTTGGATACTTAAATCAATCGTTTCAAAAT
GCAGTTATGGAGGGGATACGCTATGGCTGTGAACAAGGATTGTATGGTTGGAATGTGACG
GACTGTAAAATCTGTTTTAAGTATGGCTTATACTATAGCCCTGTTAGTACCCCAGCAGAT
TTTCGGATGCTTGCTCCTATTGTATTGGAACAAGTCTTAAAAAAAGCTGGAACAGAATTG
TTAGAGCCATATCTTAGTTTTAAAATTTATGCGCCACAGGAATATCTTTCACGAGCATAC
AACGATGCTCCTAAATATTGTGCGAACATCGTAGACACTCAATTGAAAAATAATGAGGTC
ATTCTTAGTGGAGAAATCCCTGCTCGGTGTATTCAAAAATATCGTAGTGATTTAACTTTC
TTTACAAATGGACGTAGTGTTTGTTTAACAGAGTTAAAAGGGTACCATGTTACTACCGGT
GAACCTGTTTGCCAGCCCCGTCGTCCAAATAGTCGGATAGATAAAGTACGATATATGTTC
AATAAAATAACTTAG
>106598|ERR3579038|Neisseria_gonorrhoeae||Neisseria_gonorrhoeae:1-1935
ATGGAGGAAAATCACATGAAAATTATTAATATTGGAGTTTTAGCTCATGTTGATGCAGGA
AAAACTACCTTAACAGAAAGCTTATTATATAACAGTGGAGCGATTACAGAATTAGGAAGC
GTGGACAAAGGTACAACGAGGACGGATAATACGCTTTTAGAACGTCAGAGAGGAATTACA
ATTCAGACAGGAATAACCTCTTTTCAGTGGGAAAATACGAAGGTGAACATCATAGACACG
CCAGGACATATGGATTTCTTAGCAGAAGTATATCGTTCATTATCAGTTTTAGATGGGGCA
ATTCTACTGATTTCTGCAAAAGATGGCGTACAAGCACAAACTCGTATATTATTTCATGCA
CTTAGGAAAATGGGGATTCCCACAATCTTTTTTATCAATAAGATTGACCAAAATGGAATT
GATTTATCAACGGTTTATCAGGATATTAAAGAGAAACTTTCTGCCGAAATTGTAATCAAA
CAGAAGGTAGAACTGTATCCTAATATGTGTGTGACGAACTTTACCGAATCTGAACAATGG
GATATGGTAATAGAAGGAAATGATTACCTTTTGGAGAAATATACGTCTGGGAAATTATTG
GAAGCATTAGAACTCGAACAAGAGGAAAGCATAAGATTTCATAATTGTTCCCTGTTCCCT
GTTTATCACGGAAGTGCAAAAAACAATATAGGGATTGATAACCTTATAGAAGTGATTACG
AATAAATTTTATTCATCAACACATCGAGGTCAGTCTGAACTTTGCGGAAAAGTTTTCAAA
ATTGAGTATTCGGAAAAAAGACAGCGTCTTGCATATATACGTCTTTATAGTGGCGTACTG
CATTTGCGAGATCCGGTTAGAATATCGGAAAAGGAAAAAATAAAAATTACAGAAATGTAT
ACTTCAATAAATGGTGAATTATGTAAAATCGATAAGGCTTATTCCGGGGAAATTGTTATT
TTGCAGAATGAGTTTTTGAAGTTAAATAGTGTTCTTGGAGATACAAAGCTATTGCCACAG
AGAGAGAGAATTGAAAATCCCCTCCCTCTGCTGCAAACGACTGTTGAACCGAGCAAACCT
CAACAAAGGGAAATGTTACTTGATGCACTTTTAGAAATCTCCGACAGTGACCCGCTTCTG
CGATATTATGTGGATTCTGCGACACATGAAATCATACTTTCTTTCTTAGGGAAAGTACAA
ATGGAAGTGACTTGTGCTCTGCTGCAAGAAAAGTATCATGTGGAGATAGAAATAAAAGAG
CCTACAGTCATTTATATGGAAAGACCGTTAAAAAAAGCAGAGTATACCATTCACATCGAA
GTTCCACCGAATCCTTTCTGGGCTTCCATTGGTCTATCTGTAGCACCGCTTCCATTAGGG
AGCGGAGTACAGTATGAGAGCTCGGTTTCTCTTGGATACTTAAATCAATCGTTTCAAAAT
GCAGTTATGGAGGGGATACGCTATGGCTGTGAACAAGGATTGTATGGTTGGAATGTGACG
GACTGTAAAATCTGTTTTAAGTATGGCTTATACTATAGCCCTGTTAGTACCCCAGCAGAT
TTTCGGATGCTTGCTCCTATTGTATTGGAACAAGTCTTAAAAAAAGCTGGAACAGAATTG
TTAGAGCCATATCTTAGTTTTAAAATTTATGCGCCACAGGAATATCTTTCACGAGCATAC
AACGATGCTCCTAAATATTGTGCGAACATCGTAGACACTCAATTGAAAAATAATGAGGTC
ATTCTTAGTGGAGAAATCCCTGCTCGGTGTATTCAAAAATATCGTAGTGATTTAACTTTC
TTTACAAATGGACGTAGTGTTTGTTTAACAGAGTTAAAAGGGTACCATGTTACTACCGGT
GAACCTGTTTGCCAGCCCCGTCGTCCAAATAGTCGGATAGATAAAGTACGATATATGTTC
AATAAAATAACTTAG
>106599|ERR3579041|Neisseria_gonorrhoeae||Neisseria_gonorrhoeae:1-1935
ATGGAGGAAAATCACATGAAAATTATTAATATTGGAGTTTTAGCTCATGTTGATGCAGGA
AAAACTACCTTAACAGAAAGCTTATTATATAACAGTGGAGCGATTACAGAATTAGGAAGC
GTGGACAAAGGTACAACGAGGACGGATAATACGCTTTTAGAACGTCAGAGAGGAATTACA
ATTCAGACAGGAATAACCTCTTTTCAGTGGGAAAATACGAAGGTGAACATCATAGACACG
CCAGGACATATGGATTTCTTAGCAGAAGTATATCGTTCATTATCAGTTTTAGATGGGGCA
ATTCTACTGATTTCTGCAAAAGATGGCGTACAAGCACAAACTCGTATATTATTTCATGCA
CTTAGGAAAATGGGGATTCCCACAATCTTTTTTATCAATAAGATTGACCAAAATGGAATT
GATTTATCAACGGTTTATCAGGATATTAAAGAGAAACTTTCTGCCGAAATTGTAATCAAA
CAGAAGGTAGAACTGTATCCTAATATGTGTGTGACGAACTTTACCGAATCTGAACAATGG
GATATGGTAATAGAAGGAAATGATTACCTTTTGGAGAAATATACGTCTGGGAAATTATTG
GAAGCATTAGAACTCGAACAAGAGGAAAGCATAAGATTTCATAATTGTTCCCTGTTCCCT
GTTTATCACGGAAGTGCAAAAAACAATATAGGGATTGATAACCTTATAGAAGTGATTACG
AATAAATTTTATTCATCAACACATCGAGGTCAGTCTGAACTTTGCGGAAAAGTTTTCAAA
ATTGAGTATTCGGAAAAAAGACAGCGTCTTGCATATATACGTCTTTATAGTGGCGTACTG
CATTTGCGAGATCCGGTTAGAATATCGGAAAAGGAAAAAATAAAAATTACAGAAATGTAT
ACTTCAATAAATGGTGAATTATGTAAAATCGATAAGGCTTATTCCGGGGAAATTGTTATT
TTGCAGAATGAGTTTTTGAAGTTAAATAGTGTTCTTGGAGATACAAAGCTATTGCCACAG
AGAGAGAGAATTGAAAATCCCCTCCCTCTGCTGCAAACGACTGTTGAACCGAGCAAACCT
CAACAAAGGGAAATGTTACTTGATGCACTTTTAGAAATCTCCGACAGTGACCCGCTTCTG
CGATATTATGTGGATTCTGCGACACATGAAATCATACTTTCTTTCTTAGGGAAAGTACAA
ATGGAAGTGACTTGTGCTCTGCTGCAAGAAAAGTATCATGTGGAGATAGAAATAAAAGAG
CCTACAGTCATTTATATGGAAAGACCGTTAAAAAAAGCAGAGTATACCATTCACATCGAA
GTTCCACCGAATCCTTTCTGGGCTTCCATTGGTCTATCTGTAGCACCGCTTCCATTAGGG
AGCGGAGTACAGTATGAGAGCTCGGTTTCTCTTGGATACTTAAATCAATCGTTTCAAAAT
GCAGTTATGGAGGGGATACGCTATGGCTGTGAACAAGGATTGTATGGTTGGAATGTGACG
GACTGTAAAATCTGTTTTAAGTATGGCTTATACTATAGCCCTGTTAGTACCCCAGCAGAT
TTTCGGATGCTTGCTCCTATTGTATTGGAACAAGTCTTAAAAAAAGCTGGAACAGAATTG
TTAGAGCCATATCTTAGTTTTAAAATTTATGCGCCACAGGAATATCTTTCACGAGCATAC
AACGATGCTCCTAAATATTGTGCGAACATCGTAGACACTCAATTGAAAAATAATGAGGTC
ATTCTTAGTGGAGAAATCCCTGCTCGGTGTATTCAAAAATATCGTAGTGATTTAACTTTC
TTTACAAATGGACGTAGTGTTTGTTTAACAGAGTTAAAAGGGTACCATGTTACTACCGGT
GAACCTGTTTGCCAGCCCCGTCGTCCAAATAGTCGGATAGATAAAGTACGATATATGTTC
AATAAAATAACTTAG
>106600|ERR3579045|Neisseria_gonorrhoeae||Neisseria_gonorrhoeae:1-1935
ATGGAGGAAAATCACATGAAAATTATTAATATTGGAGTTTTAGCTCATGTTGATGCAGGA
AAAACTACCTTAACAGAAAGCTTATTATATAACAGTGGAGCGATTACAGAATTAGGAAGC
GTGGACAAAGGTACAACGAGGACGGATAATACGCTTTTAGAACGTCAGAGAGGAATTACA
ATTCAGACAGGAATAACCTCTTTTCAGTGGGAAAATACGAAGGTGAACATCATAGACACG
CCAGGACATATGGATTTCTTAGCAGAAGTATATCGTTCATTATCAGTTTTAGATGGGGCA
ATTCTACTGATTTCTGCAAAAGATGGCGTACAAGCACAAACTCGTATATTATTTCATGCA
CTTAGGAAAATGGGGATTCCCACAATCTTTTTTATCAATAAGATTGACCAAAATGGAATT
GATTTATCAACGGTTTATCAGGATATTAAAGAGAAACTTTCTGCCGAAATTGTAATCAAA
CAGAAGGTAGAACTGTATCCTAATATGTGTGTGACGAACTTTACCGAATCTGAACAATGG
GATATGGTAATAGAAGGAAATGATTACCTTTTGGAGAAATATACGTCTGGGAAATTATTG
GAAGCATTAGAACTCGAACAAGAGGAAAGCATAAGATTTCATAATTGTTCCCTGTTCCCT
GTTTATCACGGAAGTGCAAAAAACAATATAGGGATTGATAACCTTATAGAAGTGATTACG
AATAAATTTTATTCATCAACACATCGAGGTCAGTCTGAACTTTGCGGAAAAGTTTTCAAA
ATTGAGTATTCGGAAAAAAGACAGCGTCTTGCATATATACGTCTTTATAGTGGCGTACTG
CATTTGCGAGATCCGGTTAGAATATCGGAAAAGGAAAAAATAAAAATTACAGAAATGTAT
ACTTCAATAAATGGTGAATTATGTAAAATCGATAAGGCTTATTCCGGGGAAATTGTTATT
TTGCAGAATGAGTTTTTGAAGTTAAATAGTGTTCTTGGAGATACAAAGCTATTGCCACAG
AGAGAGAGAATTGAAAATCCCCTCCCTCTGCTGCAAACGACTGTTGAACCGAGCAAACCT
CAACAAAGGGAAATGTTACTTGATGCACTTTTAGAAATCTCCGACAGTGACCCGCTTCTG
CGATATTATGTGGATTCTGCGACACATGAAATCATACTTTCTTTCTTAGGGAAAGTACAA
ATGGAAGTGACTTGTGCTCTGCTGCAAGAAAAGTATCATGTGGAGATAGAAATAAAAGAG
CCTACAGTCATTTATATGGAAAGACCGTTAAAAAAAGCAGAGTATACCATTCACATCGAA
GTTCCACCGAATCCTTTCTGGGCTTCCATTGGTCTATCTGTAGCACCGCTTCCATTAGGG
AGCGGAGTACAGTATGAGAGCTCGGTTTCTCTTGGATACTTAAATCAATCGTTTCAAAAT
GCAGTTATGGAGGGGATACGCTATGGCTGTGAACAAGGATTGTATGGTTGGAATGTGACG
GACTGTAAAATCTGTTTTAAGTATGGCTTATACTATAGCCCTGTTAGTACCCCAGCAGAT
TTTCGGATGCTTGCTCCTATTGTATTGGAACAAGTCTTAAAAAAAGCTGGAACAGAATTG
TTAGAGCCATATCTTAGTTTTAAAATTTATGCGCCACAGGAATATCTTTCACGAGCATAC
AACGATGCTCCTAAATATTGTGCGAACATCGTAGACACTCAATTGAAAAATAATGAGGTC
ATTCTTAGTGGAGAAATCCCTGCTCGGTGTATTCAAAAATATCGTAGTGATTTAACTTTC
TTTACAAATGGACGTAGTGTTTGTTTAACAGAGTTAAAAGGGTACCATGTTACTACCGGT
GAACCTGTTTGCCAGCCCCGTCGTCCAAATAGTCGGATAGATAAAGTACGATATATGTTC
AATAAAATAACTTAG
>106601|ERR3579048|Neisseria_gonorrhoeae||Neisseria_gonorrhoeae:1-1935
ATGGAGGAAAATCACATGAAAATTATTAATATTGGAGTTTTAGCTCATGTTGATGCAGGA
AAAACTACCTTAACAGAAAGCTTATTATATAACAGTGGAGCGATTACAGAATTAGGAAGC
GTGGACAAAGGTACAACGAGGACGGATAATACGCTTTTAGAACGTCAGAGAGGAATTACA
ATTCAGACAGGAATAACCTCTTTTCAGTGGGAAAATACGAAGGTGAACATCATAGACACG
CCAGGACATATGGATTTCTTAGCAGAAGTATATCGTTCATTATCAGTTTTAGATGGGGCA
ATTCTACTGATTTCTGCAAAAGATGGCGTACAAGCACAAACTCGTATATTATTTCATGCA
CTTAGGAAAATGGGGATTCCCACAATCTTTTTTATCAATAAGATTGACCAAAATGGAATT
GATTTATCAACGGTTTATCAGGATATTAAAGAGAAACTTTCTGCCGAAATTGTAATCAAA
CAGAAGGTAGAACTGTATCCTAATATGTGTGTGACGAACTTTACCGAATCTGAACAATGG
GATATGGTAATAGAAGGAAATGATTACCTTTTGGAGAAATATACGTCTGGGAAATTATTG
GAAGCATTAGAACTCGAACAAGAGGAAAGCATAAGATTTCATAATTGTTCCCTGTTCCCT
GTTTATCACGGAAGTGCAAAAAACAATATAGGGATTGATAACCTTATAGAAGTGATTACG
AATAAATTTTATTCATCAACACATCGAGGTCAGTCTGAACTTTGCGGAAAAGTTTTCAAA
ATTGAGTATTCGGAAAAAAGACAGCGTCTTGCATATATACGTCTTTATAGTGGCGTACTG
CATTTGCGAGATCCGGTTAGAATATCGGAAAAGGAAAAAATAAAAATTACAGAAATGTAT
ACTTCAATAAATGGTGAATTATGTAAAATCGATAAGGCTTATTCCGGGGAAATTGTTATT
TTGCAGAATGAGTTTTTGAAGTTAAATAGTGTTCTTGGAGATACAAAGCTATTGCCACAG
AGAGAGAGAATTGAAAATCCCCTCCCTCTGCTGCAAACGACTGTTGAACCGAGCAAACCT
CAACAAAGGGAAATGTTACTTGATGCACTTTTAGAAATCTCCGACAGTGACCCGCTTCTG
CGATATTATGTGGATTCTGCGACACATGAAATCATACTTTCTTTCTTAGGGAAAGTACAA
ATGGAAGTGACTTGTGCTCTGCTGCAAGAAAAGTATCATGTGGAGATAGAAATAAAAGAG
CCTACAGTCATTTATATGGAAAGACCGTTAAAAAAAGCAGAGTATACCATTCACATCGAA
GTTCCACCGAATCCTTTCTGGGCTTCCATTGGTCTATCTGTAGCACCGCTTCCATTAGGG
AGCGGAGTACAGTATGAGAGCTCGGTTTCTCTTGGATACTTAAATCAATCGTTTCAAAAT
GCAGTTATGGAGGGGATACGCTATGGCTGTGAACAAGGATTGTATGGTTGGAATGTGACG
GACTGTAAAATCTGTTTTAAGTATGGCTTATACTATAGCCCTGTTAGTACCCCAGCAGAT
TTTCGGATGCTTGCTCCTATTGTATTGGAACAAGTCTTAAAAAAAGCTGGAACAGAATTG
TTAGAGCCATATCTTAGTTTTAAAATTTATGCGCCACAGGAATATCTTTCACGAGCATAC
AACGATGCTCCTAAATATTGTGCGAACATCGTAGACACTCAATTGAAAAATAATGAGGTC
ATTCTTAGTGGAGAAATCCCTGCTCGGTGTATTCAAAAATATCGTAGTGATTTAACTTTC
TTTACAAATGGACGTAGTGTTTGTTTAACAGAGTTAAAAGGGTACCATGTTACTACCGGT
GAACCTGTTTGCCAGCCCCGTCGTCCAAATAGTCGGATAGATAAAGTACGATATATGTTC
AATAAAATAACTTAG
>106602|ERR3579051|Neisseria_gonorrhoeae||Neisseria_gonorrhoeae:1-1935
ATGGAGGAAAATCACATGAAAATTATTAATATTGGAGTTTTAGCTCATGTTGATGCAGGA
AAAACTACCTTAACAGAAAGCTTATTATATAACAGTGGAGCGATTACAGAATTAGGAAGC
GTGGACAAAGGTACAACGAGGACGGATAATACGCTTTTAGAACGTCAGAGAGGAATTACA
ATTCAGACAGGAATAACCTCTTTTCAGTGGGAAAATACGAAGGTGAACATCATAGACACG
CCAGGACATATGGATTTCTTAGCAGAAGTATATCGTTCATTATCAGTTTTAGATGGGGCA
ATTCTACTGATTTCTGCAAAAGATGGCGTACAAGCACAAACTCGTATATTATTTCATGCA
CTTAGGAAAATGGGGATTCCCACAATCTTTTTTATCAATAAGATTGACCAAAATGGAATT
GATTTATCAACGGTTTATCAGGATATTAAAGAGAAACTTTCTGCCGAAATTGTAATCAAA
CAGAAGGTAGAACTGTATCCTAATATGTGTGTGACGAACTTTACCGAATCTGAACAATGG
GATATGGTAATAGAAGGAAATGATTACCTTTTGGAGAAATATACGTCTGGGAAATTATTG
GAAGCATTAGAACTCGAACAAGAGGAAAGCATAAGATTTCATAATTGTTCCCTGTTCCCT
GTTTATCACGGAAGTGCAAAAAACAATATAGGGATTGATAACCTTATAGAAGTGATTACG
AATAAATTTTATTCATCAACACATCGAGGTCAGTCTGAACTTTGCGGAAAAGTTTTCAAA
ATTGAGTATTCGGAAAAAAGACAGCGTCTTGCATATATACGTCTTTATAGTGGCGTACTG
CATTTGCGAGATCCGGTTAGAATATCGGAAAAGGAAAAAATAAAAATTACAGAAATGTAT
ACTTCAATAAATGGTGAATTATGTAAAATCGATAAGGCTTATTCCGGGGAAATTGTTATT
TTGCAGAATGAGTTTTTGAAGTTAAATAGTGTTCTTGGAGATACAAAGCTATTGCCACAG
AGAGAGAGAATTGAAAATCCCCTCCCTCTGCTGCAAACGACTGTTGAACCGAGCAAACCT
CAACAAAGGGAAATGTTACTTGATGCACTTTTAGAAATCTCCGACAGTGACCCGCTTCTG
CGATATTATGTGGATTCTGCGACACATGAAATCATACTTTCTTTCTTAGGGAAAGTACAA
ATGGAAGTGACTTGTGCTCTGCTGCAAGAAAAGTATCATGTGGAGATAGAAATAAAAGAG
CCTACAGTCATTTATATGGAAAGACCGTTAAAAAAAGCAGAGTATACCATTCACATCGAA
GTTCCACCGAATCCTTTCTGGGCTTCCATTGGTCTATCTGTAGCACCGCTTCCATTAGGG
AGCGGAGTACAGTATGAGAGCTCGGTTTCTCTTGGATACTTAAATCAATCGTTTCAAAAT
GCAGTTATGGAGGGGATACGCTATGGCTGTGAACAAGGATTGTATGGTTGGAATGTGACG
GACTGTAAAATCTGTTTTAAGTATGGCTTATACTATAGCCCTGTTAGTACCCCAGCAGAT
TTTCGGATGCTTGCTCCTATTGTATTGGAACAAGTCTTAAAAAAAGCTGGAACAGAATTG
TTAGAGCCATATCTTAGTTTTAAAATTTATGCGCCACAGGAATATCTTTCACGAGCATAC
AACGATGCTCCTAAATATTGTGCGAACATCGTAGACACTCAATTGAAAAATAATGAGGTC
ATTCTTAGTGGAGAAATCCCTGCTCGGTGTATTCAAAAATATCGTAGTGATTTAACTTTC
TTTACAAATGGACGTAGTGTTTGTTTAACAGAGTTAAAAGGGTACCATGTTACTACCGGT
GAACCTGTTTGCCAGCCCCGTCGTCCAAATAGTCGGATAGATAAAGTACGATATATGTTC
AATAAAATAACTTAG
>106603|ERR3579078|Neisseria_gonorrhoeae||Neisseria_gonorrhoeae:1-1935
ATGGAGGAAAATCACATGAAAATTATTAATATTGGAGTTTTAGCTCATGTTGATGCAGGA
AAAACTACCTTAACAGAAAGCTTATTATATAACAGTGGAGCGATTACAGAATTAGGAAGC
GTGGACAAAGGTACAACGAGGACGGATAATACGCTTTTAGAACGTCAGAGAGGAATTACA
ATTCAGACAGGAATAACCTCTTTTCAGTGGGAAAATACGAAGGTGAACATCATAGACACG
CCAGGACATATGGATTTCTTAGCAGAAGTATATCGTTCATTATCAGTTTTAGATGGGGCA
ATTCTACTGATTTCTGCAAAAGATGGCGTACAAGCACAAACTCGTATATTATTTCATGCA
CTTAGGAAAATGGGGATTCCCACAATCTTTTTTATCAATAAGATTGACCAAAATGGAATT
GATTTATCAACGGTTTATCAGGATATTAAAGAGAAACTTTCTGCCGAAATTGTAATCAAA
CAGAAGGTAGAACTGTATCCTAATATGTGTGTGACGAACTTTACCGAATCTGAACAATGG
GATATGGTAATAGAAGGAAATGATTACCTTTTGGAGAAATATACGTCTGGGAAATTATTG
GAAGCATTAGAACTCGAACAAGAGGAAAGCATAAGATTTCATAATTGTTCCCTGTTCCCT
GTTTATCACGGAAGTGCAAAAAACAATATAGGGATTGATAACCTTATAGAAGTGATTACG
AATAAATTTTATTCATCAACACATCGAGGTCAGTCTGAACTTTGCGGAAAAGTTTTCAAA
ATTGAGTATTCGGAAAAAAGACAGCGTCTTGCATATATACGTCTTTATAGTGGCGTACTG
CATTTGCGAGATCCGGTTAGAATATCGGAAAAGGAAAAAATAAAAATTACAGAAATGTAT
ACTTCAATAAATGGTGAATTATGTAAAATCGATAAGGCTTATTCCGGGGAAATTGTTATT
TTGCAGAATGAGTTTTTGAAGTTAAATAGTGTTCTTGGAGATACAAAGCTATTGCCACAG
AGAGAGAGAATTGAAAATCCCCTCCCTCTGCTGCAAACGACTGTTGAACCGAGCAAACCT
CAACAAAGGGAAATGTTACTTGATGCACTTTTAGAAATCTCCGACAGTGACCCGCTTCTG
CGATATTATGTGGATTCTGCGACACATGAAATCATACTTTCTTTCTTAGGGAAAGTACAA
ATGGAAGTGACTTGTGCTCTGCTGCAAGAAAAGTATCATGTGGAGATAGAAATAAAAGAG
CCTACAGTCATTTATATGGAAAGACCGTTAAAAAAAGCAGAGTATACCATTCACATCGAA
GTTCCACCGAATCCTTTCTGGGCTTCCATTGGTCTATCTGTAGCACCGCTTCCATTAGGG
AGCGGAGTACAGTATGAGAGCTCGGTTTCTCTTGGATACTTAAATCAATCGTTTCAAAAT
GCAGTTATGGAGGGGATACGCTATGGCTGTGAACAAGGATTGTATGGTTGGAATGTGACG
GACTGTAAAATCTGTTTTAAGTATGGCTTATACTATAGCCCTGTTAGTACCCCAGCAGAT
TTTCGGATGCTTGCTCCTATTGTATTGGAACAAGTCTTAAAAAAAGCTGGAACAGAATTG
TTAGAGCCATATCTTAGTTTTAAAATTTATGCGCCACAGGAATATCTTTCACGAGCATAC
AACGATGCTCCTAAATATTGTGCGAACATCGTAGACACTCAATTGAAAAATAATGAGGTC
ATTCTTAGTGGAGAAATCCCTGCTCGGTGTATTCAAAAATATCGTAGTGATTTAACTTTC
TTTACAAATGGACGTAGTGTTTGTTTAACAGAGTTAAAAGGGTACCATGTTACTACCGGT
GAACCTGTTTGCCAGCCCCGTCGTCCAAATAGTCGGATAGATAAAGTACGATATATGTTC
AATAAAATAACTTAG
>106612|SRR8071067|Neisseria_gonorrhoeae||Neisseria_gonorrhoeae:1-1935
ATGGAGGAAAATCACATGAAAATTATTAATATTGGAGTTTTAGCTCATGTTGATGCAGGA
AAAACTACCTTAACAGAAAGCTTATTATATAACAGTGGAGCGATTACAGAATTAGGAAGC
GTGGACAAAGGTACAACGAGGACGGATAATACGCTTTTAGAACGTCAGAGAGGAATTACA
ATTCAGACAGGAATAACCTCTTTTCAGTGGGAAAATACGAAGGTGAACATCATAGACACG
CCAGGACATATGGATTTCTTAGCAGAAGTATATCGTTCATTATCAGTTTTAGATGGGGCA
ATTCTACTGATTTCTGCAAAAGATGGCGTACAAGCACAAACTCGTATATTATTTCATGCA
CTTAGGAAAATGGGGATTCCCACAATCTTTTTTATCAATAAGATTGACCAAAATGGAATT
GATTTATCAACGGTTTATCAGGATATTAAAGAGAAACTTTCTGCCGAAATTGTAATCAAA
CAGAAGGTAGAACTGTATCCTAATATGTGTGTGACGAACTTTACCGAATCTGAACAATGG
GATATGGTAATAGAAGGAAATGATTACCTTTTGGAGAAATATACGTCTGGGAAATTATTG
GAAGCATTAGAACTCGAACAAGAGGAAAGCATAAGATTTCATAATTGTTCCCTGTTCCCT
GTTTATCACGGAAGTGCAAAAAACAATATAGGGATTGATAACCTTATAGAAGTGATTACG
AATAAATTTTATTCATCAACACATCGAGGTCAGTCTGAACTTTGCGGAAAAGTTTTCAAA
ATTGAGTATTCGGAAAAAAGACAGCGTCTTGCATATATACGTCTTTATAGTGGCGTACTG
CATTTGCGAGATCCGGTTAGAATATCGGAAAAGGAAAAAATAAAAATTACAGAAATGTAT
ACTTCAATAAATGGTGAATTATGTAAAATCGATAAGGCTTATTCCGGGGAAATTGTTATT
TTGCAGAATGAGTTTTTGAAGTTAAATAGTGTTCTTGGAGATACAAAGCTATTGCCACAG
AGAGAGAGAATTGAAAATCCCCTCCCTCTGCTGCAAACGACTGTTGAACCGAGCAAACCT
CAACAAAGGGAAATGTTACTTGATGCACTTTTAGAAATCTCCGACAGTGACCCGCTTCTG
CGATATTATGTGGATTCTGCGACACATGAAATCATACTTTCTTTCTTAGGGAAAGTACAA
ATGGAAGTGACTTGTGCTCTGCTGCAAGAAAAGTATCATGTGGAGATAGAAATAAAAGAG
CCTACAGTCATTTATATGGAAAGACCGTTAAAAAAAGCAGAGTATACCATTCACATCGAA
GTTCCACCGAATCCTTTCTGGGCTTCCATTGGTCTATCTGTAGCACCGCTTCCATTAGGG
AGCGGAGTACAGTATGAGAGCTCGGTTTCTCTTGGATACTTAAATCAATCGTTTCAAAAT
GCAGTTATGGAGGGGATACGCTATGGCTGTGAACAAGGATTGTATGGTTGGAATGTGACG
GACTGTAAAATCTGTTTTAAGTATGGCTTATACTATAGCCCTGTTAGTACCCCAGCAGAT
TTTCGGATGCTTGCTCCTATTGTATTGGAACAAGTCTTAAAAAAAGCTGGAACAGAATTG
TTAGAGCCATATCTTAGTTTTAAAATTTATGCGCCACAGGAATATCTTTCACGAGCATAC
AACGATGCTCCTAAATATTGTGCGAACATCGTAGACACTCAATTGAAAAATAATGAGGTC
ATTCTTAGTGGAGAAATCCCTGCTCGGTGTATTCAAAAATATCGTAGTGATTTAACTTTC
TTTACAAATGGACGTAGTGTTTGTTTAACAGAGTTAAAAGGGTACCATGTTACTACCGGT
GAACCTGTTTGCCAGCCCCGTCGTCCAAATAGTCGGATAGATAAAGTACGATATATGTTC
AATAAAATAACTTAG
>106613|SRR8071345|Neisseria_gonorrhoeae||Neisseria_gonorrhoeae:1-1935
ATGGAGGAAAATCACATGAAAATTATTAATATTGGAGTTTTAGCTCATGTTGATGCAGGA
AAAACTACCTTAACAGAAAGCTTATTATATAACAGTGGAGCGATTACAGAATTAGGAAGC
GTGGACAAAGGTACAACGAGGACGGATAATACGCTTTTAGAACGTCAGAGAGGAATTACA
ATTCAGACAGGAATAACCTCTTTTCAGTGGGAAAATACGAAGGTGAACATCATAGACACG
CCAGGACATATGGATTTCTTAGCAGAAGTATATCGTTCATTATCAGTTTTAGATGGGGCA
ATTCTACTGATTTCTGCAAAAGATGGCGTACAAGCACAAACTCGTATATTATTTCATGCA
CTTAGGAAAATGGGGATTCCCACAATCTTTTTTATCAATAAGATTGACCAAAATGGAATT
GATTTATCAACGGTTTATCAGGATATTAAAGAGAAACTTTCTGCCGAAATTGTAATCAAA
CAGAAGGTAGAACTGTATCCTAATATGTGTGTGACGAACTTTACCGAATCTGAACAATGG
GATATGGTAATAGAAGGAAATGATTACCTTTTGGAGAAATATACGTCTGGGAAATTATTG
GAAGCATTAGAACTCGAACAAGAGGAAAGCATAAGATTTCATAATTGTTCCCTGTTCCCT
GTTTATCACGGAAGTGCAAAAAACAATATAGGGATTGATAACCTTATAGAAGTGATTACG
AATAAATTTTATTCATCAACACATCGAGGTCAGTCTGAACTTTGCGGAAAAGTTTTCAAA
ATTGAGTATTCGGAAAAAAGACAGCGTCTTGCATATATACGTCTTTATAGTGGCGTACTG
CATTTGCGAGATCCGGTTAGAATATCGGAAAAGGAAAAAATAAAAATTACAGAAATGTAT
ACTTCAATAAATGGTGAATTATGTAAAATCGATAAGGCTTATTCCGGGGAAATTGTTATT
TTGCAGAATGAGTTTTTGAAGTTAAATAGTGTTCTTGGAGATACAAAGCTATTGCCACAG
AGAGAGAGAATTGAAAATCCCCTCCCTCTGCTGCAAACGACTGTTGAACCGAGCAAACCT
CAACAAAGGGAAATGTTACTTGATGCACTTTTAGAAATCTCCGACAGTGACCCGCTTCTG
CGATATTATGTGGATTCTGCGACACATGAAATCATACTTTCTTTCTTAGGGAAAGTACAA
ATGGAAGTGACTTGTGCTCTGCTGCAAGAAAAGTATCATGTGGAGATAGAAATAAAAGAG
CCTACAGTCATTTATATGGAAAGACCGTTAAAAAAAGCAGAGTATACCATTCACATCGAA
GTTCCACCGAATCCTTTCTGGGCTTCCATTGGTCTATCTGTAGCACCGCTTCCATTAGGG
AGCGGAGTACAGTATGAGAGCTCGGTTTCTCTTGGATACTTAAATCAATCGTTTCAAAAT
GCAGTTATGGAGGGGATACGCTATGGCTGTGAACAAGGATTGTATGGTTGGAATGTGACG
GACTGTAAAATCTGTTTTAAGTATGGCTTATACTATAGCCCTGTTAGTACCCCAGCAGAT
TTTCGGATGCTTGCTCCTATTGTATTGGAACAAGTCTTAAAAAAAGCTGGAACAGAATTG
TTAGAGCCATATCTTAGTTTTAAAATTTATGCGCCACAGGAATATCTTTCACGAGCATAC
AACGATGCTCCTAAATATTGTGCGAACATCGTAGACACTCAATTGAAAAATAATGAGGTC
ATTCTTAGTGGAGAAATCCCTGCTCGGTGTATTCAAAAATATCGTAGTGATTTAACTTTC
TTTACAAATGGACGTAGTGTTTGTTTAACAGAGTTAAAAGGGTACCATGTTACTACCGGT
GAACCTGTTTGCCAGCCCCGTCGTCCAAATAGTCGGATAGATAAAGTACGATATATGTTC
AATAAAATAACTTAG
>106614|SRR8071348|Neisseria_gonorrhoeae||Neisseria_gonorrhoeae:1-1935
ATGGAGGAAAATCACATGAAAATTATTAATATTGGAGTTTTAGCTCATGTTGATGCAGGA
AAAACTACCTTAACAGAAAGCTTATTATATAACAGTGGAGCGATTACAGAATTAGGAAGC
GTGGACAAAGGTACAACGAGGACGGATAATACGCTTTTAGAACGTCAGAGAGGAATTACA
ATTCAGACAGGAATAACCTCTTTTCAGTGGGAAAATACGAAGGTGAACATCATAGACACG
CCAGGACATATGGATTTCTTAGCAGAAGTATATCGTTCATTATCAGTTTTAGATGGGGCA
ATTCTACTGATTTCTGCAAAAGATGGCGTACAAGCACAAACTCGTATATTATTTCATGCA
CTTAGGAAAATGGGGATTCCCACAATCTTTTTTATCAATAAGATTGACCAAAATGGAATT
GATTTATCAACGGTTTATCAGGATATTAAAGAGAAACTTTCTGCCGAAATTGTAATCAAA
CAGAAGGTAGAACTGTATCCTAATATGTGTGTGACGAACTTTACCGAATCTGAACAATGG
GATATGGTAATAGAAGGAAATGATTACCTTTTGGAGAAATATACGTCTGGGAAATTATTG
GAAGCATTAGAACTCGAACAAGAGGAAAGCATAAGATTTCATAATTGTTCCCTGTTCCCT
GTTTATCACGGAAGTGCAAAAAACAATATAGGGATTGATAACCTTATAGAAGTGATTACG
AATAAATTTTATTCATCAACACATCGAGGTCAGTCTGAACTTTGCGGAAAAGTTTTCAAA
ATTGAGTATTCGGAAAAAAGACAGCGTCTTGCATATATACGTCTTTATAGTGGCGTACTG
CATTTGCGAGATCCGGTTAGAATATCGGAAAAGGAAAAAATAAAAATTACAGAAATGTAT
ACTTCAATAAATGGTGAATTATGTAAAATCGATAAGGCTTATTCCGGGGAAATTGTTATT
TTGCAGAATGAGTTTTTGAAGTTAAATAGTGTTCTTGGAGATACAAAGCTATTGCCACAG
AGAGAGAGAATTGAAAATCCCCTCCCTCTGCTGCAAACGACTGTTGAACCGAGCAAACCT
CAACAAAGGGAAATGTTACTTGATGCACTTTTAGAAATCTCCGACAGTGACCCGCTTCTG
CGATATTATGTGGATTCTGCGACACATGAAATCATACTTTCTTTCTTAGGGAAAGTACAA
ATGGAAGTGACTTGTGCTCTGCTGCAAGAAAAGTATCATGTGGAGATAGAAATAAAAGAG
CCTACAGTCATTTATATGGAAAGACCGTTAAAAAAAGCAGAGTATACCATTCACATCGAA
GTTCCACCGAATCCTTTCTGGGCTTCCATTGGTCTATCTGTAGCACCGCTTCCATTAGGG
AGCGGAGTACAGTATGAGAGCTCGGTTTCTCTTGGATACTTAAATCAATCGTTTCAAAAT
GCAGTTATGGAGGGGATACGCTATGGCTGTGAACAAGGATTGTATGGTTGGAATGTGACG
GACTGTAAAATCTGTTTTAAGTATGGCTTATACTATAGCCCTGTTAGTACCCCAGCAGAT
TTTCGGATGCTTGCTCCTATTGTATTGGAACAAGTCTTAAAAAAAGCTGGAACAGAATTG
TTAGAGCCATATCTTAGTTTTAAAATTTATGCGCCACAGGAATATCTTTCACGAGCATAC
AACGATGCTCCTAAATATTGTGCGAACATCGTAGACACTCAATTGAAAAATAATGAGGTC
ATTCTTAGTGGAGAAATCCCTGCTCGGTGTATTCAAAAATATCGTAGTGATTTAACTTTC
TTTACAAATGGACGTAGTGTTTGTTTAACAGAGTTAAAAGGGTACCATGTTACTACCGGT
GAACCTGTTTGCCAGCCCCGTCGTCCAAATAGTCGGATAGATAAAGTACGATATATGTTC
AATAAAATAACTTAG
>106615|SRR8071360|Neisseria_gonorrhoeae||Neisseria_gonorrhoeae:1-1935
ATGGAGGAAAATCACATGAAAATTATTAATATTGGAGTTTTAGCTCATGTTGATGCAGGA
AAAACTACCTTAACAGAAAGCTTATTATATAACAGTGGAGCGATTACAGAATTAGGAAGC
GTGGACAAAGGTACAACGAGGACGGATAATACGCTTTTAGAACGTCAGAGAGGAATTACA
ATTCAGACAGGAATAACCTCTTTTCAGTGGGAAAATACGAAGGTGAACATCATAGACACG
CCAGGACATATGGATTTCTTAGCAGAAGTATATCGTTCATTATCAGTTTTAGATGGGGCA
ATTCTACTGATTTCTGCAAAAGATGGCGTACAAGCACAAACTCGTATATTATTTCATGCA
CTTAGGAAAATGGGGATTCCCACAATCTTTTTTATCAATAAGATTGACCAAAATGGAATT
GATTTATCAACGGTTTATCAGGATATTAAAGAGAAACTTTCTGCCGAAATTGTAATCAAA
CAGAAGGTAGAACTGTATCCTAATATGTGTGTGACGAACTTTACCGAATCTGAACAATGG
GATATGGTAATAGAAGGAAATGATTACCTTTTGGAGAAATATACGTCTGGGAAATTATTG
GAAGCATTAGAACTCGAACAAGAGGAAAGCATAAGATTTCATAATTGTTCCCTGTTCCCT
GTTTATCACGGAAGTGCAAAAAACAATATAGGGATTGATAACCTTATAGAAGTGATTACG
AATAAATTTTATTCATCAACACATCGAGGTCAGTCTGAACTTTGCGGAAAAGTTTTCAAA
ATTGAGTATTCGGAAAAAAGACAGCGTCTTGCATATATACGTCTTTATAGTGGCGTACTG
CATTTGCGAGATCCGGTTAGAATATCGGAAAAGGAAAAAATAAAAATTACAGAAATGTAT
ACTTCAATAAATGGTGAATTATGTAAAATCGATAAGGCTTATTCCGGGGAAATTGTTATT
TTGCAGAATGAGTTTTTGAAGTTAAATAGTGTTCTTGGAGATACAAAGCTATTGCCACAG
AGAGAGAGAATTGAAAATCCCCTCCCTCTGCTGCAAACGACTGTTGAACCGAGCAAACCT
CAACAAAGGGAAATGTTACTTGATGCACTTTTAGAAATCTCCGACAGTGACCCGCTTCTG
CGATATTATGTGGATTCTGCGACACATGAAATCATACTTTCTTTCTTAGGGAAAGTACAA
ATGGAAGTGACTTGTGCTCTGCTGCAAGAAAAGTATCATGTGGAGATAGAAATAAAAGAG
CCTACAGTCATTTATATGGAAAGACCGTTAAAAAAAGCAGAGTATACCATTCACATCGAA
GTTCCACCGAATCCTTTCTGGGCTTCCATTGGTCTATCTGTAGCACCGCTTCCATTAGGG
AGCGGAGTACAGTATGAGAGCTCGGTTTCTCTTGGATACTTAAATCAATCGTTTCAAAAT
GCAGTTATGGAGGGGATACGCTATGGCTGTGAACAAGGATTGTATGGTTGGAATGTGACG
GACTGTAAAATCTGTTTTAAGTATGGCTTATACTATAGCCCTGTTAGTACCCCAGCAGAT
TTTCGGATGCTTGCTCCTATTGTATTGGAACAAGTCTTAAAAAAAGCTGGAACAGAATTG
TTAGAGCCATATCTTAGTTTTAAAATTTATGCGCCACAGGAATATCTTTCACGAGCATAC
AACGATGCTCCTAAATATTGTGCGAACATCGTAGACACTCAATTGAAAAATAATGAGGTC
ATTCTTAGTGGAGAAATCCCTGCTCGGTGTATTCAAAAATATCGTAGTGATTTAACTTTC
TTTACAAATGGACGTAGTGTTTGTTTAACAGAGTTAAAAGGGTACCATGTTACTACCGGT
GAACCTGTTTGCCAGCCCCGTCGTCCAAATAGTCGGATAGATAAAGTACGATATATGTTC
AATAAAATAACTTAG
>106616|SRR8071365|Neisseria_gonorrhoeae||Neisseria_gonorrhoeae:1-1935
ATGGAGGAAAATCACATGAAAATTATTAATATTGGAGTTTTAGCTCATGTTGATGCAGGA
AAAACTACCTTAACAGAAAGCTTATTATATAACAGTGGAGCGATTACAGAATTAGGAAGC
GTGGACAAAGGTACAACGAGGACGGATAATACGCTTTTAGAACGTCAGAGAGGAATTACA
ATTCAGACAGGAATAACCTCTTTTCAGTGGGAAAATACGAAGGTGAACATCATAGACACG
CCAGGACATATGGATTTCTTAGCAGAAGTATATCGTTCATTATCAGTTTTAGATGGGGCA
ATTCTACTGATTTCTGCAAAAGATGGCGTACAAGCACAAACTCGTATATTATTTCATGCA
CTTAGGAAAATGGGGATTCCCACAATCTTTTTTATCAATAAGATTGACCAAAATGGAATT
GATTTATCAACGGTTTATCAGGATATTAAAGAGAAACTTTCTGCCGAAATTGTAATCAAA
CAGAAGGTAGAACTGTATCCTAATATGTGTGTGACGAACTTTACCGAATCTGAACAATGG
GATATGGTAATAGAAGGAAATGATTACCTTTTGGAGAAATATACGTCTGGGAAATTATTG
GAAGCATTAGAACTCGAACAAGAGGAAAGCATAAGATTTCATAATTGTTCCCTGTTCCCT
GTTTATCACGGAAGTGCAAAAAACAATATAGGGATTGATAACCTTATAGAAGTGATTACG
AATAAATTTTATTCATCAACACATCGAGGTCAGTCTGAACTTTGCGGAAAAGTTTTCAAA
ATTGAGTATTCGGAAAAAAGACAGCGTCTTGCATATATACGTCTTTATAGTGGCGTACTG
CATTTGCGAGATCCGGTTAGAATATCGGAAAAGGAAAAAATAAAAATTACAGAAATGTAT
ACTTCAATAAATGGTGAATTATGTAAAATCGATAAGGCTTATTCCGGGGAAATTGTTATT
TTGCAGAATGAGTTTTTGAAGTTAAATAGTGTTCTTGGAGATACAAAGCTATTGCCACAG
AGAGAGAGAATTGAAAATCCCCTCCCTCTGCTGCAAACGACTGTTGAACCGAGCAAACCT
CAACAAAGGGAAATGTTACTTGATGCACTTTTAGAAATCTCCGACAGTGACCCGCTTCTG
CGATATTATGTGGATTCTGCGACACATGAAATCATACTTTCTTTCTTAGGGAAAGTACAA
ATGGAAGTGACTTGTGCTCTGCTGCAAGAAAAGTATCATGTGGAGATAGAAATAAAAGAG
CCTACAGTCATTTATATGGAAAGACCGTTAAAAAAAGCAGAGTATACCATTCACATCGAA
GTTCCACCGAATCCTTTCTGGGCTTCCATTGGTCTATCTGTAGCACCGCTTCCATTAGGG
AGCGGAGTACAGTATGAGAGCTCGGTTTCTCTTGGATACTTAAATCAATCGTTTCAAAAT
GCAGTTATGGAGGGGATACGCTATGGCTGTGAACAAGGATTGTATGGTTGGAATGTGACG
GACTGTAAAATCTGTTTTAAGTATGGCTTATACTATAGCCCTGTTAGTACCCCAGCAGAT
TTTCGGATGCTTGCTCCTATTGTATTGGAACAAGTCTTAAAAAAAGCTGGAACAGAATTG
TTAGAGCCATATCTTAGTTTTAAAATTTATGCGCCACAGGAATATCTTTCACGAGCATAC
AACGATGCTCCTAAATATTGTGCGAACATCGTAGACACTCAATTGAAAAATAATGAGGTC
ATTCTTAGTGGAGAAATCCCTGCTCGGTGTATTCAAAAATATCGTAGTGATTTAACTTTC
TTTACAAATGGACGTAGTGTTTGTTTAACAGAGTTAAAAGGGTACCATGTTACTACCGGT
GAACCTGTTTGCCAGCCCCGTCGTCCAAATAGTCGGATAGATAAAGTACGATATATGTTC
AATAAAATAACTTAG
>106617|SRR8071366|Neisseria_gonorrhoeae||Neisseria_gonorrhoeae:1-1935
ATGGAGGAAAATCACATGAAAATTATTAATATTGGAGTTTTAGCTCATGTTGATGCAGGA
AAAACTACCTTAACAGAAAGCTTATTATATAACAGTGGAGCGATTACAGAATTAGGAAGC
GTGGACAAAGGTACAACGAGGACGGATAATACGCTTTTAGAACGTCAGAGAGGAATTACA
ATTCAGACAGGAATAACCTCTTTTCAGTGGGAAAATACGAAGGTGAACATCATAGACACG
CCAGGACATATGGATTTCTTAGCAGAAGTATATCGTTCATTATCAGTTTTAGATGGGGCA
ATTCTACTGATTTCTGCAAAAGATGGCGTACAAGCACAAACTCGTATATTATTTCATGCA
CTTAGGAAAATGGGGATTCCCACAATCTTTTTTATCAATAAGATTGACCAAAATGGAATT
GATTTATCAACGGTTTATCAGGATATTAAAGAGAAACTTTCTGCCGAAATTGTAATCAAA
CAGAAGGTAGAACTGTATCCTAATATGTGTGTGACGAACTTTACCGAATCTGAACAATGG
GATATGGTAATAGAAGGAAATGATTACCTTTTGGAGAAATATACGTCTGGGAAATTATTG
GAAGCATTAGAACTCGAACAAGAGGAAAGCATAAGATTTCATAATTGTTCCCTGTTCCCT
GTTTATCACGGAAGTGCAAAAAACAATATAGGGATTGATAACCTTATAGAAGTGATTACG
AATAAATTTTATTCATCAACACATCGAGGTCAGTCTGAACTTTGCGGAAAAGTTTTCAAA
ATTGAGTATTCGGAAAAAAGACAGCGTCTTGCATATATACGTCTTTATAGTGGCGTACTG
CATTTGCGAGATCCGGTTAGAATATCGGAAAAGGAAAAAATAAAAATTACAGAAATGTAT
ACTTCAATAAATGGTGAATTATGTAAAATCGATAAGGCTTATTCCGGGGAAATTGTTATT
TTGCAGAATGAGTTTTTGAAGTTAAATAGTGTTCTTGGAGATACAAAGCTATTGCCACAG
AGAGAGAGAATTGAAAATCCCCTCCCTCTGCTGCAAACGACTGTTGAACCGAGCAAACCT
CAACAAAGGGAAATGTTACTTGATGCACTTTTAGAAATCTCCGACAGTGACCCGCTTCTG
CGATATTATGTGGATTCTGCGACACATGAAATCATACTTTCTTTCTTAGGGAAAGTACAA
ATGGAAGTGACTTGTGCTCTGCTGCAAGAAAAGTATCATGTGGAGATAGAAATAAAAGAG
CCTACAGTCATTTATATGGAAAGACCGTTAAAAAAAGCAGAGTATACCATTCACATCGAA
GTTCCACCGAATCCTTTCTGGGCTTCCATTGGTCTATCTGTAGCACCGCTTCCATTAGGG
AGCGGAGTACAGTATGAGAGCTCGGTTTCTCTTGGATACTTAAATCAATCGTTTCAAAAT
GCAGTTATGGAGGGGATACGCTATGGCTGTGAACAAGGATTGTATGGTTGGAATGTGACG
GACTGTAAAATCTGTTTTAAGTATGGCTTATACTATAGCCCTGTTAGTACCCCAGCAGAT
TTTCGGATGCTTGCTCCTATTGTATTGGAACAAGTCTTAAAAAAAGCTGGAACAGAATTG
TTAGAGCCATATCTTAGTTTTAAAATTTATGCGCCACAGGAATATCTTTCACGAGCATAC
AACGATGCTCCTAAATATTGTGCGAACATCGTAGACACTCAATTGAAAAATAATGAGGTC
ATTCTTAGTGGAGAAATCCCTGCTCGGTGTATTCAAAAATATCGTAGTGATTTAACTTTC
TTTACAAATGGACGTAGTGTTTGTTTAACAGAGTTAAAAGGGTACCATGTTACTACCGGT
GAACCTGTTTGCCAGCCCCGTCGTCCAAATAGTCGGATAGATAAAGTACGATATATGTTC
AATAAAATAACTTAG
>106619|SRR8559521|Neisseria_gonorrhoeae||Neisseria_gonorrhoeae:1-1935
ATGGAGGAAAATCACATGAAAATTATTAATATTGGAGTTTTAGCTCATGTTGATGCAGGA
AAAACTACCTTAACAGAAAGCTTATTATATAACAGTGGAGCGATTACAGAATTAGGAAGC
GTGGACAAAGGTACAACGAGGACGGATAATACGCTTTTAGAACGTCAGAGAGGAATTACA
ATTCAGACAGGAATAACCTCTTTTCAGTGGGAAAATACGAAGGTGAACATCATAGACACG
CCAGGACATATGGATTTCTTAGCAGAAGTATATCGTTCATTATCAGTTTTAGATGGGGCA
ATTCTACTGATTTCTGCAAAAGATGGCGTACAAGCACAAACTCGTATATTATTTCATGCA
CTTAGGAAAATGGGGATTCCCACAATCTTTTTTATCAATAAGATTGACCAAAATGGAATT
GATTTATCAACGGTTTATCAGGATATTAAAGAGAAACTTTCTGCCGAAATTGTAATCAAA
CAGAAGGTAGAACTGTATCCTAATATGTGTGTGACGAACTTTACCGAATCTGAACAATGG
GATATGGTAATAGAAGGAAATGATTACCTTTTGGAGAAATATACGTCTGGGAAATTATTG
GAAGCATTAGAACTCGAACAAGAGGAAAGCATAAGATTTCATAATTGTTCCCTGTTCCCT
GTTTATCACGGAAGTGCAAAAAACAATATAGGGATTGATAACCTTATAGAAGTGATTACG
AATAAATTTTATTCATCAACACATCGAGGTCAGTCTGAACTTTGCGGAAAAGTTTTCAAA
ATTGAGTATTCGGAAAAAAGACAGCGTCTTGCATATATACGTCTTTATAGTGGCGTACTG
CATTTGCGAGATCCGGTTAGAATATCGGAAAAGGAAAAAATAAAAATTACAGAAATGTAT
ACTTCAATAAATGGTGAATTATGTAAAATCGATAAGGCTTATTCCGGGGAAATTGTTATT
TTGCAGAATGAGTTTTTGAAGTTAAATAGTGTTCTTGGAGATACAAAGCTATTGCCACAG
AGAGAGAGAATTGAAAATCCCCTCCCTCTGCTGCAAACGACTGTTGAACCGAGCAAACCT
CAACAAAGGGAAATGTTACTTGATGCACTTTTAGAAATCTCCGACAGTGACCCGCTTCTG
CGATATTATGTGGATTCTGCGACACATGAAATCATACTTTCTTTCTTAGGGAAAGTACAA
ATGGAAGTGACTTGTGCTCTGCTGCAAGAAAAGTATCATGTGGAGATAGAAATAAAAGAG
CCTACAGTCATTTATATGGAAAGACCGTTAAAAAAAGCAGAGTATACCATTCACATCGAA
GTTCCACCGAATCCTTTCTGGGCTTCCATTGGTCTATCTGTAGCACCGCTTCCATTAGGG
AGCGGAGTACAGTATGAGAGCTCGGTTTCTCTTGGATACTTAAATCAATCGTTTCAAAAT
GCAGTTATGGAGGGGATACGCTATGGCTGTGAACAAGGATTGTATGGTTGGAATGTGACG
GACTGTAAAATCTGTTTTAAGTATGGCTTATACTATAGCCCTGTTAGTACCCCAGCAGAT
TTTCGGATGCTTGCTCCTATTGTATTGGAACAAGTCTTAAAAAAAGCTGGAACAGAATTG
TTAGAGCCATATCTTAGTTTTAAAATTTATGCGCCACAGGAATATCTTTCACGAGCATAC
AACGATGCTCCTAAATATTGTGCGAACATCGTAGACACTCAATTGAAAAATAATGAGGTC
ATTCTTAGTGGAGAAATCCCTGCTCGGTGTATTCAAAAATATCGTAGTGATTTAACTTTC
TTTACAAATGGACGTAGTGTTTGTTTAACAGAGTTAAAAGGGTACCATGTTACTACCGGT
GAACCTGTTTGCCAGCCCCGTCGTCCAAATAGTCGGATAGATAAAGTACGATATATGTTC
AATAAAATAACTTAG
>106621|SRR8559700|Neisseria_gonorrhoeae||Neisseria_gonorrhoeae:1-1935
ATGGAGGAAAATCACATGAAAATTATTAATATTGGAGTTTTAGCTCATGTTGATGCAGGA
AAAACTACCTTAACAGAAAGCTTATTATATAACAGTGGAGCGATTACAGAATTAGGAAGC
GTGGACAAAGGTACAACGAGGACGGATAATACGCTTTTAGAACGTCAGAGAGGAATTACA
ATTCAGACAGGAATAACCTCTTTTCAGTGGGAAAATACGAAGGTGAACATCATAGACACG
CCAGGACATATGGATTTCTTAGCAGAAGTATATCGTTCATTATCAGTTTTAGATGGGGCA
ATTCTACTGATTTCTGCAAAAGATGGCGTACAAGCACAAACTCGTATATTATTTCATGCA
CTTAGGAAAATGGGGATTCCCACAATCTTTTTTATCAATAAGATTGACCAAAATGGAATT
GATTTATCAACGGTTTATCAGGATATTAAAGAGAAACTTTCTGCCGAAATTGTAATCAAA
CAGAAGGTAGAACTGTATCCTAATATGTGTGTGACGAACTTTACCGAATCTGAACAATGG
GATATGGTAATAGAAGGAAATGATTACCTTTTGGAGAAATATACGTCTGGGAAATTATTG
GAAGCATTAGAACTCGAACAAGAGGAAAGCATAAGATTTCATAATTGTTCCCTGTTCCCT
GTTTATCACGGAAGTGCAAAAAACAATATAGGGATTGATAACCTTATAGAAGTGATTACG
AATAAATTTTATTCATCAACACATCGAGGTCAGTCTGAACTTTGCGGAAAAGTTTTCAAA
```
